# Updated Estimates of the Global, Regional and National Burden, and Etiology of Diarrheal Diseases Transmissible via Food: A Systematic Review and Meta-Analytical Modelling Study for the World Health Organization

**DOI:** 10.64898/2026.01.26.26344508

**Authors:** Josh M Colston, Brecht Devleesschauwer, Thomas Flynn, Francesca Schiaffino, Adhvikaa Ambikapathi Revathi, Nasif Hossain, Yen Ting Chen, Danielle Meister, Ava Bagherian, Olivia Binggeli, Emily Zheng, Nhiya David, Elaine Scallan Walter, Martyn D Kirk, Carlotta Di Bari, Robin Lake, Arie H Havelaar, Sara M Pires, Lucy J Robertson, Yuki Minato, Shannon E. Majowicz, Margaret N Kosek

## Abstract

Diarrheal disease is caused by diverse species of viruses, bacteria and protozo that are transmitted from different sources, including from contaminated food. Sustaining progress in reducing diarrheal illnesses and deaths, including vaccines and food safety measures, may require interventions targeting specific pathogens. In 2015, the WHO’s published etiology-specific estimates by their Foodborne Disease Burden Epidemiology Reference Group (FERG) of the incidence and mortality of diarrheal diseases caused by 11 pathogens at global and regional scales in 2010. Since then, much new evidence has been published about the epidemiology of enteropathogens. This study aims to update estimates to the year 2021 with the addition of three pathogens (Rotavirus, *Cyclospora cayetanensis*, Enteroaggregative *E. coli* (EAEC)). For low- and middle-income countries (LMICs), we conducted a systematic review of publications that reported the prevalence of pathogens diagnosed in stool samples from asymptomatic subjects, community-detected and outpatient diarrhea cases, and those treated as inpatients. Hierarchical, mixed effects models were fitted to pathogen-specific prevalence data extracted from studies that met prespecified inclusion criteria, and population attributable fractions (PAF) were calculated from the model parameter estimates, adjusting for background asymptomatic transmission where appropriate. The PAFs were applied to previously estimated diarrhea incidence and mortality envelopes. A separate, parallel systematic review identified studies that estimated diarrhea incidence and mortality due to specific etiologies for high income countries (HICs) from surveillance data. Meta-analytical models were fitted to data extracted from these. Data from 324 studies published between 1990 and 2023 representing results from up to 540,000 samples were used in the meta-analysis. Globally the 14 pathogens were responsible for 2.2 billion diarrheal disease cases and 880,000 deaths in 2021, with the largest number of cases occurring in South-East Asia, the largest number of deaths in Sub-Saharan Africa, and Europe being the region with the lowest burden by both measures. We found the leading causes of diarrhea morbidity to be bacteria – *Shigella* (426.4 million cases in 2021), *Campylobacter* (291.4 million) and ETEC (259.7 million)) – as well as the protozoon *Giardia* (321.2 million), in contrast to previous studies that have ranked rotavirus and norovirus highest. Our estimates support a much higher morbidity burden for *Shigella* than previously estimated with an incidence rate for 2021 (5,400 per 100,000). This is due to its high PAF in outpatients aged ≥5 years. As causes of diarrhea mortality, our estimates rank rotavirus first (214,700 deaths in 2021), *Shigella* second (152,500), and *V. cholerae* (94,100) third, due to the latter’s large PAF in inpatients aged ≥5 years and high case fatality rate. Caution is urged when interpreting PAFs for pathogens that elicit prolonged residual shedding following resolution of symptoms (e.g., norovirus, *Campylobacter*, *Giardia*). These findings, derived from rigorous systematic review and statistical methodologies and the largest database yet compiled of pathogen detection rates, will serve as inputs for the WHO’s broader estimates of hazard-specific incidence and mortality from foodborne diseases and are made available to the research and policy-making communities to inform targeted strategies for global diarrheal disease control.

**Funding:** WHO EDTF_001; 1K01AI168493-01A1; K43TW012298; 5T32AI007046-48.

## Supplementary files S1a and S1b for "Updated Estimates of the Global, Regional and National Burden, and Etiology of Diarrheal Diseases Transmissible via Food: A Systematic Review and Meta-Analytical Modelling Study for the World Health Organization": Supplementary file S1a - Approach 1 eligible publications from LMICs.ris (part 1 of 2)

```
TY  - JOUR
TI  - Case-control study of enteropathogens associated with childhood diarrhea in Dhaka, Bangladesh.
AU  - Albert, M. J.
AU  - Faruque, A. S.
AU  - Faruque, S. M.
AU  - Sack, R. B.
AU  - Mahalanabis, D.
PY  - 1999
PD  - 1999 Nov
AB  - The International Centre for Diarrhoeal Disease Research, Bangladesh, is a major center for research into diarrheal diseases. The center treats more than 100,000  patients a year. To obtain useful information representative of all patients, a  surveillance system in which a 4% systematic sample of all patients is studied in  detail, including etiological agents of diarrhea, was installed in October 1979.  The first paper on etiology for the surveillance patients was published in 1982,  which identified a potential enteric pathogen in 66% of patients. In subsequent  years, several new agents of diarrhea have been identified. To assess the  importance of a broader spectrum of diarrheal agents including the ones  identified relatively recently, we studied 814 children with diarrhea. The  children were up to 5 years of age and were part of the surveillance system. They  were matched with an equal number of community controls without diarrhea. The  study was conducted from February 1993 to June 1994. A potential enteric pathogen  was isolated from 74.8% of diarrheal children and 43.9% of control children (P =  0.0001). Even though the first study was not a case-control study, it identified  rotavirus, Campylobacter jejuni, enterotoxigenic Escherichia coli, Shigella spp.  , and Vibrio cholerae O1 as major pathogens. The present study identified these  pathogens as being significantly associated with diarrhea. In addition, the study  also identified six additional agents, including enteropathogenic E. coli,  Aeromonas spp., V. cholerae O139, enterotoxigenic Bacteroides fragilis,  Clostridium difficile, and Cryptosporidium parvum, as being significantly  associated with diarrhea. Plesiomonas shigelloides, Salmonella spp., diffusely  adherent E. coli, enteroaggregative E. coli, Entamoeba histolytica, and Giardia  lamblia were not significantly associated with diarrhea. Enteroinvasive E. coli,  enterohemorrhagic E. coli, and Cyclospora cayetanensis were not detected in any  of the children. The major burden of diseases due to most pathogens occurred in  the first year of life. As in the previous study, seasonal patterns were seen for  diarrhea associated with rotavirus, V. cholerae, and enterotoxigenic E. coli, and  infections with multiple pathogens were common. With a few exceptions, these  findings are in agreement with those from other developing countries. This  knowledge of a broader spectrum of etiological agents of diarrhea in the  surveillance patients will help us plan studies into various aspects of diarrheal  diseases in this population.
JO  - Journal of clinical microbiology
PB  - 
CY  - 
VL  - 37
IS  - 11
PG  - 3458-3464
SP  - 3458
EP  - 3464
AN  - 
DO  - 10.1128/JCM.37.11.3458-3464.1999
UR  - 
NS  - 
N1  - 
ER  - 

TY  - JOUR
TI  - Studies on enteric campylobacteriosis in Tikur Anbessa and Ethio-Swedish children's hospital, Addis Ababa, Ethiopia.
AU  - Asrat, D.
AU  - Hathaway, A.
AU  - Ekwall, E.
PY  - 1999
PD  - 1999 Apr
AB  - Between February 1992 and January 1993 different Campylobacter spp. were isolated from 86 (13.7%) of 630 patients with diarrhoea at Tikur Anbessa and Ethio-Swedish  Children's Hospital, Addis Ababa, Ethiopia. In the same study population,  Shigella spp. were found in 11.7% and Salmonella spp. in 3.8%. Campylobacter spp.  were found in all age groups, but the majority were isolated from children less  than five years of age (68.6%). Only 2 (0.9%) of 220 controls had campylobacter  in their stools. Of the campylobacters that were differentiated at species level,  Campylobacter jejuni accounted for 82.4% and Campylobacter coli for 17.6% of the  isolates. Yersinia enterocolitica was not isolated from any tested stool  specimen. More patients (53.1%) presented for investigation of diarrhoea during  the months of April through July than during other parts of the year but there  was no significant difference in the frequency of isolation of the three enteric  pathogens studied during this period as compared to other months of the year. In  12 of the patients infected with Campylobacter spp., Shigella spp. or Salmonella  spp. was concomitantly isolated from their stools. The most common symptoms and  signs in both adults and children were watery diarrhoea in 82.4%, low grade fever  in 78.4% and frequent vomiting in 45.9%. Dehydration ranging from mild to severe  was observed in 25.4% of the 55 children with campylobacter infections. Of the 55  children 67.2% had signs of malnutrition and most of them (47.2%) were  underweight. This study indicates that Campylobacter spp. are an important cause  of diarrhoea both in adults and children in Addis Ababa, and should be considered  routinely in the diagnosis of patients with diarrhoea.
JO  - Ethiopian medical journal
PB  - 
CY  - 
VL  - 37
IS  - 2
PG  - 71-84
SP  - 71
EP  - 84
AN  - 
DO  - 
UR  - 
NS  - 
N1  - 
ER  - 

TY  - JOUR
TI  - Etiology of outpatient pediatric nondysenteric diarrhea: a multicenter study in the United States.
AU  - Caeiro, J. P.
AU  - Mathewson, J. J.
AU  - Smith, M. A.
AU  - Jiang, Z. D.
AU  - Kaplan, M. A.
AU  - Dupont, H. L.
PY  - 1999
PD  - 1999 Feb
AB  - BACKGROUND: Few data have been published recently on the etiology of outpatient pediatric diarrhea in the US. METHODS: We determined the etiology of acute,  nondysenteric diarrhea among 147 children between 2 and 11 years old presenting  to 9 outpatient clinics in various regions of the US between August, 1991, and  August, 1993. Enteropathogens were sought by conventional laboratory methods. The  various diarrheagenic Escherichia coli were sought. RESULTS: A recognized  etiologic agent was detected in the stools of 89 (60.5%) children and 15 (10)  patients had multiple agents detected. Rotavirus was found in 43 (29.3%) of the  children, with a spring and winter peak in occurrence. Giardia lamblia was  identified in 22 (15%) cases with a spring peak. HEp-2 cell-adherent E. coli were  found in 15 (10.2%). Other agents found included: enteric adenovirus in 7 (4.8%);  Salmonella in 5 (3.4%); enterohemorrhagic E. coli in 5 (3.4%); enteropathogenic  E. coli in 2 (1.4%); enterotoxigenic E. coli in 2 (1.4%); Entamoeba histolytica  in 1 (0.70%); and Campylobacter jejuni in 1 (0.7%). CONCLUSIONS: In addition to  the presence of conventional enteropathogens, diarrheagenic E. coli (HEp-2  cell-adherent E. coli, enterohemorrhagic E. coli, enteropathogenic E. coli and  enterotoxigenic E. coli) were associated with endemic pediatric diarrhea in the  US.
JO  - The Pediatric infectious disease journal
PB  - 
CY  - 
VL  - 18
IS  - 2
PG  - 94-97
SP  - 94
EP  - 97
AN  - 
DO  - 10.1097/00006454-199902000-00003
UR  - 
NS  - 
N1  - 
ER  - 

TY  - JOUR
TI  - Etiology of acute gastroenteritis in hospitalized children in Melbourne, Australia, from April 1980 to March 1993.
AU  - Barnes, G. L.
AU  - Uren, E.
AU  - Stevens, K. B.
AU  - Bishop, R. F.
PY  - 1998
PD  - 1998 Jan
AB  - Acute infectious diarrhea is common in children. Control requires knowledge of causes. Few comprehensive long-term studies of etiology have been undertaken in  developed countries. This report is of a 13-year survey of 4,637 children from 0  to 14 years of age, admitted to a large children's hospital for treatment of  gastroenteritis, in which viruses, bacteria, and parasites were sought. A  recognized enteric pathogen was identified in 56.6% of children. Group A  rotaviruses occurred in 39.6% of children overall and in 55% of children 12 to 23  months of age. They were a frequent cause (18.7%) of acute gastroenteritis in  children under 6 months and in those aged 5 to 13 years (16%). Rotaviruses were  almost entirely responsible for winter admission peaks. Enteric adenovirus types  40 and 41 (6% overall) were more frequent in children under 12 months (9.4%).  Salmonella spp. (5.8%) and Campylobacter jejuni (3.4%) were more common in  children over 5 years (13.1% and 6.7%, respectively). The 43.5% of cases (60% in  children under 6 months) where no enteric pathogen was identified are cause for  concern. The involvement of small viruses (including caliciviruses and  astroviruses) may be clarified when molecular biology techniques are utilized to  address this gap in our knowledge. This comprehensive 13-year study of the cause  of acute infectious diarrhea in children in developed countries reinforces the  importance of rotavirus and highlights a large group for whom the etiology  remains unknown, an issue of particular concern with babies under 6 months of  age. New techniques have the potential to identify old and new pathogens causing  disease in these vulnerable infants.
JO  - Journal of clinical microbiology
PB  - 
CY  - 
VL  - 36
IS  - 1
PG  - 133-138
SP  - 133
EP  - 138
AN  - 
DO  - 10.1128/JCM.36.1.133-138.1998
UR  - 
NS  - 
N1  - Margaret Kosek (2023-08-25 03:32:38)(Select): this data is from 1980s! largely; 
ER  - 

TY  - JOUR
TI  - Acute and chronic diarrhoea and abdominal colic associated with enteroaggregative Escherichia coli in young children living in western Europe.
AU  - Huppertz, H. I.
AU  - Rutkowski, S.
AU  - Aleksic, S.
AU  - Karch, H.
PY  - 1997
PD  - 1997 Jun 7
AB  - BACKGROUND: Enteroaggregative Escherichia coli (EAggEC or EAEC) can spread and cause disease in developing countries, but it is not presently known whether it  spreads disease in industrialised countries. Therefore, we did a prospective  study to assess the incidence and the clinical manifestations of infections due  to EAEC in children in Germany. METHODS: 798 children with diarrhoea, admitted to  hospital within a defined geographical area during a 24-month period, were  included in the trial. EAEC were cultured from stool specimens, screened by PCR,  and identified by colony hybridisation from DNA sequences found on the virulence  plasmid. The findings were confirmed by aggregative adherence to HEp-2 cells.  Stool samples from 580 children admitted to hospital without diarrhoea were also  studied as controls. FINDINGS: EAEC were found in the stools of 16 (2%) of 798  children with diarrhoea, but in none of 580 children without diarrhoea. Only four  of the EAEC-infected children had travelled to developing countries. Most EAEC  infections were acquired in the summer months. Infection with EAEC was associated  with acute, watery diarrhoea in 12 children, and with chronic diarrhoea of up to  5 months' duration in four. Five children had abdominal colic that lasted for 2-4  weeks as their main symptom. The incidence of EAEC infection was 7.7 patients  admitted to hospital per 100,000 children in the general population aged younger  than 16 years. INTERPRETATION: EAEC infection is associated with acute, watery  diarrhoea and may be acquired in industrialised countries. Chronic diarrhoea or  abdominal colic of unknown aetiology in young children may also be caused by EAEC  infection.
JO  - Lancet (London, England)
PB  - 
CY  - 
VL  - 349
IS  - 9066
PG  - 1660-1662
SP  - 1660
EP  - 1662
AN  - 
DO  - 10.1016/S0140-6736(96)12485-5
UR  - 
NS  - 
N1  - Josh Colston (2023-08-16 01:51:10)(Select): Other bacteria as well as ETEC; 
ER  - 

TY  - JOUR
TI  - Species, biotype and serogroup of Campylobacter spp. isolated from children with diarrhoea over a ten-year period.
AU  - Figura, N.
AU  - Guglielmetti, P.
AU  - Zanchi, A.
AU  - Signori, R.
AU  - Rossolini, A.
AU  - Lior, H.
AU  - Russi, M.
AU  - Musmanno, R. A.
PY  - 1997
PD  - 1997 Oct
AB  - From 1981 to 1990, stool samples from 6403 gastroenteritis cases were examined for the presence of campylobacters as well as Salmonella, Shigella, Aeromonas  species and Yersinia enterocolitica. The percentages of isolation were the  following: campylobacters 10.8 (86.1% of isolates were C. jejuni and 13.9% were  C. coli), Salmonella spp. 8.4, Aeromonas spp 1.4, Yersinia enterocolitica 0.3.  Shigella spp. were isolated only occasionally. Predominant biotypes of  campylobacters were C. jejuni I (69.5%), C. jejuni II (29.5%) and C. coli I  (92.7%). The six most common LIO serogroups-36; 4; 1; 28.53; 11; 2-accounted for  50% ca. of typable strains. Campylobacters are the most common etiological agent  of bacterial enteritis in children living in this area of Tuscany. The species  and serogroup determination can be useful from an epidemiological point of view.
JO  - The new microbiologica
PB  - 
CY  - 
VL  - 20
IS  - 4
PG  - 303-310
SP  - 303
EP  - 310
AN  - 
DO  - 
UR  - 
NS  - 
N1  - 
ER  - 

TY  - JOUR
TI  - Enteropathogens associated with childhood diarrhea in Italy. The Italian Study Group on Gastrointestinal Infections.
AU  - Caprioli, A.
AU  - Pezzella, C.
AU  - Morelli, R.
AU  - Giammanco, A.
AU  - Arista, S.
AU  - Crotti, D.
AU  - Facchini, M.
AU  - Guglielmetti, P.
AU  - Piersimoni, C.
AU  - Luzzi, I.
PY  - 1996
PD  - 1996 Oct
AB  - BACKGROUND: Infectious diarrheal diseases remain an important cause of childhood morbidity in industrialized countries. The knowledge of the etiology and  epidemiology of childhood diarrhea in a given area is needed to plan any measure  designed to prevent or ameliorate diarrheal illness and to develop practice  guidelines for the most appropriate stool examination procedures. METHODS: We  evaluated 618 children with diarrhea and 135 controls prospectively for viral,  bacterial and parasitic enteric pathogens. Diarrheagenic Escherichia coli was  identified by gene probes specific to different virulence factors. Stool  filtrates were examined for the presence of free bacterial toxins by a cell  culture cytotoxicity assay. Clinical and epidemiologic data were recorded and  analyzed in relation to microbiologic findings. RESULTS: Enteropathogens were  identified in 59% of children with diarrhea and in 10.4% of asymptomatic  controls. The agents mainly associated with disease were rotavirus (23.6%),  Salmonella (19.2%) and Campylobacter (7.9%). Rotavirus was significantly more  frequent among children observed as inpatients whereas Campylobacter was  significantly more common in outpatients. Infections with diarrheagenic E. coli,  Shigella flexneri, yersinia enterocolitica, Cryptosporidium and Giardia were  observed in a limited number of patients. The clinical presentation of children  was not sufficiently characteristic to permit presumptive diagnosis of a specific  pathogen. conversely the presence of blood and/or leukocytes in stools had a high  positive predictive value for Salmonella or Campylobacter infection. CONCLUSION:  The results of this study will be useful for planning strategies to prevent and  control diarrheal diseases in our country.
JO  - The Pediatric infectious disease journal
PB  - 
CY  - 
VL  - 15
IS  - 10
PG  - 876-883
SP  - 876
EP  - 883
AN  - 
DO  - 10.1097/00006454-199610000-00009
UR  - 
NS  - 
N1  - 
ER  - 

TY  - JOUR
TI  - Existing status of shigellosis in Andaman & Nicobar islands.
AU  - Ghosh, A. R.
AU  - Sehgal, S. C.
PY  - 1996
PD  - 1996 Mar
AB  - A total of 691 children below five years of age, who were suffering from acute diarrhoea, were investigated. Conventional bacterial pathogens were isolated in  133 (19.2%) cases. Shigella sp. was the most common isolate being positive in 72  (10.4%) faecal specimens. No isolation of Shigella sp. was observed in paediatric  patients less than 6 months of age while the maximum isolations were observed  among 7-12 month old children. All isolates were sensitive to ciprofloxacin,  norfloxacin, gentamycin and nalidixic acid and resistant to ampicillin. Multiple  drug resistant isolates were observed during the study also. In all, 7  antibiograms were observed.
JO  - The Indian journal of medical research
PB  - 
CY  - 
VL  - 103
IS  - 
PG  - 134-137
SP  - 134
EP  - 137
AN  - 
DO  - 
UR  - 
NS  - 
N1  - Josh Colston (2024-04-13 02:17:21)(Select): They tested for other pathogens too.; 
ER  - 

TY  - JOUR
TI  - An epidemiological study on viral infantile diarrhoea in Tirana.
AU  - Diamanti, E.
AU  - Superti, F.
AU  - Tinari, A.
AU  - Marziano, M. L.
AU  - Giovannangeli, S.
AU  - Tafaj, F.
AU  - Xhelili, L.
AU  - Gani, D.
AU  - Donelli, G.
PY  - 1996
PD  - 1996 Jan
AB  - During the period May 1993-April 1994, an epidemiological survey was conducted on enteric viruses which cause gastroenteritis in infants and young children in  Tirana, Albania. Specimens from 321 cases were screened by direct electron  microscopy and by an enzyme-linked immunosorbent assay specific for rotavirus  group A antigen. By ultrastructural analysis, rotaviruses were detected in 10.3%  of cases and adenoviruses in 0.6%, whereas small round structured viruses and  small round viruses were found in 2.8% and 2.2% of cases, respectively. Different  percentages of rotavirus excretors were revealed by enzyme-linked immunosorbent  assay (12.15%) and electron microscopy. Samples rotavirus-positive in at least  one of these assays were also analyzed by agglutination of latex particles and  electron microscopy results were confirmed. Analysis of electron  microscopy-positive samples by rotaviral RNA polyacrylamide gel electrophoresis  showed five different long electropherotypes of rotavirus among which a single,  largely predominant electropherotype (65.5%) was observed.
JO  - The new microbiologica
PB  - 
CY  - 
VL  - 19
IS  - 1
PG  - 9-14
SP  - 9
EP  - 14
AN  - 
DO  - 
UR  - 
NS  - 
N1  - 
ER  - 

TY  - JOUR
TI  - Prevalence of Campylobacter enteritis in children from Yaounde (Cameroon).
AU  - Koulla-Shiro, S.
AU  - Loe, C.
AU  - Ekoe, T.
PY  - 1995
PD  - 1995 Mar
AB  - A cross sectional study on the prevalence of Campylobacter jejuni/coli and its possible aetiologic role in childhood diarrhoea in Yaounde was undertaken in 272  children presenting with diarrhoea and 157 age matched controls from April 1989  to October 1990. Stool cultures were performed according to standard techniques  for Campylobacter jejuni/coli shigella and salmonella species. Rotavirus was  detected using a latex agglutination test. Campylobacter jejuni/coli was isolated  from 21 (7,7 pc) of 272 patients with diarrhoea and five of 157 (3,2 pc) controls  (p > 0.05), all aged zero to four years old. Shigella and salmonella species were  cultured from 2,2 pc and 1,1 pc of 272 patients respectively while rotavirus  antigen was detected in 19,6 pc of 204 patients. Twenty eight pc of children with  Campylobacter enteritis were exposed to chickens while 23,8 regularly drank water  from streams which probably were contaminated. Our results indicate a high  prevalence of campylobacter enteritis in children living in Yaounde and also  suggest that a high rate of carriage of Campylobacter jejuni/coli could exist in  children zero to four years without diarrhoeal illness. to four years without  diarrhoeal illness.
JO  - The Central African journal of medicine
PB  - 
CY  - 
VL  - 41
IS  - 3
PG  - 91-94
SP  - 91
EP  - 94
AN  - 
DO  - 
UR  - 
NS  - 
N1  - 
ER  - 

TY  - JOUR
TI  - Infectious agents causing acute watery diarrhoea in infants and young children in Bangladesh and their public health implications.
AU  - Hoque, S. S.
AU  - Faruque, A. S.
AU  - Mahalanabis, D.
AU  - Hasnat, A.
PY  - 1994
PD  - 1994 Dec
AB  - We studied the age specific distribution of enteropathogens in young children presenting at a large diarrhoeal diseases hospital in urban Bangladesh. A 5 per  cent systematic sample was used to examine 1207 rectal swab specimens of children  aged 1-35 months with acute watery diarrhoea. Variation in isolation rates of  enteropathogens was observed in different age groups. Overall rotavirus (26 per  cent) and Campylobacter (26 per cent) were the most common pathogens followed by  enterotoxigenic Escherichia coli (15 per cent), Vibrio cholerae 01 (7 per cent),  other Vibrios (9 per cent), Shigella (4 per cent), and Salmonella (< 1 per cent).  In early infancy (1-5 months) more rectal swab specimens did not yield any  enteropathogen compared to older children of 24-35 months old (44 v. 30 per  cent). Rotavirus was most frequently detected (35 per cent) in children between 6  and 11 months old. Attendance of cholera cases at the hospital was alarmingly  high in the third year of life (29 per cent). The study provided useful  information that, in general, children under 2 years are predominantly infected  with agents [rotavirus, Campylobacter, and enterotoxigenic Escherichia coli  (ETEC)] for which antibiotic therapy is not usually indicated. These patients can  be managed effectively with oral rehydration therapy and proper feeding.  Knowledge of pathogens associated with more severe forms of diarrhoea may help in  optimizing strategies for vaccination when suitable vaccines are available  against enteric infections.
JO  - Journal of tropical pediatrics
PB  - 
CY  - 
VL  - 40
IS  - 6
PG  - 351-354
SP  - 351
EP  - 354
AN  - 
DO  - 10.1093/tropej/40.6.351
UR  - 
NS  - 
N1  - 
ER  - 

TY  - JOUR
TI  - Two-year study of endemic enteric pathogens associated with acute diarrhea in New Caledonia.
AU  - Germani, Y.
AU  - Morillon, M.
AU  - Begaud, E.
AU  - Dubourdieu, H.
AU  - Costa, R.
AU  - Thevenon, J.
PY  - 1994
PD  - 1994 Jun
AB  - A longitudinal study of diarrheal disease among patients of all ages with acute diarrhea was carried out in New Caledonia from January 1990 to December 1991.  Stool samples from 2,088 diarrheal patients were examined for parasites,  rotavirus, and bacterial pathogens. Potential sources of contamination (drinking  water, seawater and bovine and porcine feces) were investigated. One or more  enteric pathogens were identified in 41.8 and 40.6% of the persons with diarrhea,  in 1990 and 1991, respectively. Salmonella spp., Shigella spp., HEp-2 cell  adherent Escherichia coli (diffuse adherent and enteroaggregative),  enteropathogenic E. coli (EPEC) (EPEC adherence factor-positive strains belonging  to classical serotypes), localized adherent E. coli (non-EPEC), and  enterotoxigenic E. coli were the frequently identified enteropathogenic bacteria.  Other major enteropathogens were Entamoeba histolytica and Giardia lamblia.  Campylobacter jejuni, Clostridium difficile, Clostridium perfringens, Yersinia  enterocolitica, and rotavirus were isolated from only a few patients. No Vibrio  spp., Aeromonas spp., Plesiomonas spp., Shiga-like-toxin-producing E. coli,  enterohemorrhagic E. coli, or enteroinvasive E. coli were identified. Shiga-like  toxin I-producing E. coli were present in adult bovines and calves, and  heat-stable enterotoxin II-producing enterotoxigenic E. coli were found in pigs.
JO  - Journal of clinical microbiology
PB  - 
CY  - 
VL  - 32
IS  - 6
PG  - 1532-1536
SP  - 1532
EP  - 1536
AN  - 
DO  - 10.1128/jcm.32.6.1532-1536.1994
UR  - 
NS  - 
N1  - 
ER  - 

TY  - JOUR
TI  - The microbiology of acute diarrhoeal disease in the eastern province of Saudi Arabia.
AU  - al-Freihi, H.
AU  - Twum-Danso, K.
AU  - Sohaibani, M.
AU  - Bella, H.
AU  - el-Mouzan, M.
AU  - Sama, K.
PY  - 1993
PD  - 1993 May
AB  - A prospective study of acute diarrhoeal diseases in the Eastern Province of Saudi Arabia was carried out over a 19-month period to determine aetiology, risk  factors and other epidemiological characteristics. Of the 853 subjects studied,  344 were cases and 509 controls. More cases were seen in children than in adults.  Enteric pathogens were detected in 49% of the cases, but none in the controls. Of  the pathogens, 68% were bacterial with Salmonella (34%) and Shigella species  (14.7%) being the most common; Campylobacter jejuni emerged as an important cause  especially in adults. Contrary to most reports, rotaviruses were responsible for  only 11.5% of the cases in children. Entamoeba histolytica (13.5%) and Giardia  intestinalis (10.4%) were parasites commonly detected. Shigella organisms were  the only pathogens that were isolated in hospital cases without being isolated in  cases from the community.
JO  - East African medical journal
PB  - 
CY  - 
VL  - 70
IS  - 5
PG  - 267-269
SP  - 267
EP  - 269
AN  - 
DO  - 
UR  - 
NS  - 
N1  - Margaret Kosek (2024-04-09 05:11:00)(Select): sl non standard def of diarrhea (doesnt specify 3 liquid stools); 
ER  - 

TY  - JOUR
TI  - [The infectious etiology of acute diarrheal diseases in the Republic of Cuba, 1991].
AU  - Estévez Touzard, M.
AU  - Díaz González, M.
AU  - Monté Boada, R. J.
AU  - Toledo Rodríguez, I.
AU  - Ramón Bravo, J.
PY  - 1993
PD  - 1993
AB  - This study was carried out in 1991 to learn the behavior of enteropathogenic agents causing acute diarrheal diseases in Cuba. 30 children, admitted in  hospitals or seen in outpatient services for acute diarrheal diseases, were  selected in each province taking into account that they had not received  antibiotic or chemotherapy treatments in the previous 72 hours. Feces samples  were taken from all patients for virological, bacteriological, and  parasitological studies, and results were sent to the Pedro Kourí Institute of  Tropical Medicine. Data were processed in DBASE III. Higher positivity indices  were attained in the winter months. The causative agents most frequently found  were: rotavirus (8.2%); Entamoeba histolytica (6.1%); and Salmonella (4.2%).  Escherichia coli, Campylobacter, Shigella and rotavirus showed higher indices in  winter. Shigella flexneri and Shigella sonnei predominated. Salmonella serogroups  D, B, and C, and enteropathogenic Escherichia coli 0119 and 026 subsets were the  most frequently found.
JO  - Revista cubana de medicina tropical
PB  - 
CY  - 
VL  - 45
IS  - 2
PG  - 139-145
SP  - 139
EP  - 145
AN  - 
DO  - 
UR  - 
NS  - 
N1  - 
ER  - 

TY  - JOUR
TI  - Enteropathogens associated with acute and persistent diarrhea in Bangladeshi children less than 5 years of age.
AU  - Baqui, A. H.
AU  - Sack, R. B.
AU  - Black, R. E.
AU  - Haider, K.
AU  - Hossain, A.
AU  - Alim, A. R.
AU  - Yunus, M.
AU  - Chowdhury, H. R.
AU  - Siddique, A. K.
PY  - 1992
PD  - 1992 Oct
AB  - A longitudinal study of diarrhea was carried out from May 1988 to April 1989 by household surveillance of 705 children less than 5 years old in rural Bangladesh.  Stool samples were examined for enteric pathogens at the beginning of each  diarrheal episode. For persistent episodes, stool examination was repeated on  days 15-17 of the illness. For each case of persistent diarrhea, stool samples  from age-matched acute diarrheal and healthy controls were examined. Compared  with healthy controls, cases of diarrhea were associated with Shigella species (P  = .07) and rotavirus (P less than .05). Diffusely adherent Escherichia coli (P  less than .05) and cryptosporidia (P = .07) were the only enteropathogens  associated with persistent diarrhea in comparison with acute diarrhea. No more  than 15% of children had the same class of pathogen identified from stool on both  days 1-3 and days 15-17, indicating that persistent infection was uncommon.  However, a different enteropathogen was frequently found on days 15-17,  suggesting that sequential infection may be a cause of persistent diarrhea.
JO  - The Journal of infectious diseases
PB  - 
CY  - 
VL  - 166
IS  - 4
PG  - 792-796
SP  - 792
EP  - 796
AN  - 
DO  - 10.1093/infdis/166.4.792
UR  - 
NS  - 
N1  - Margaret Kosek (2023-09-14 02:57:21)(Select): use acute diarrhea percentages, not PD; Josh Colston (2023-08-25 06:29:09)(Select): 12 months (May 1988 - April 1989); 
ER  - 

TY  - JOUR
TI  - [Rotavirus and adenovirus in 0- to 5-year-old children hospitalized with or without gastroenteritis in Goiâna, GO, Brazil].
AU  - Cardoso D das, D.
AU  - Martins, R. M.
AU  - Kitajima, E. W.
AU  - Barbosa, A. J.
AU  - Camarota, S. C.
AU  - Azevedo, M. S.
PY  - 1992
PD  - 1992 Sep-Oct
AB  - In order to detect rotavirus and adenovirus 557 feces samples from hospitalized children (0-5 years of age) were analysed from June 1987 to July 1990 in Goiânia  city. Two hundred and ninety one samples were from children with diarrhoea and  266 were from children without diarrhoea. Amongst this later group, 64 samples  were from children from the nursery. Two hundred and sixty one out of 557 samples  were analysed by immunoelectron microscopy (IEM), polyacrylamide gel  electrophoresis (SDS-PAGE) and enzymatic immunoassay for rotavirus and adenovirus  (EIARA) whereas the rest (296 samples) were analysed by SDS-PAGE and EIARA.  Positivity of rotavirus and adenovirus was 17.2% and 2.1% respectively.  Concerning rotavirus and adenovirus there was 29.2% and 2.4% positivity within  the group with diarrhoea and 4.1% and 1.5% positivity amongst children without  diarrhoea (p < 0.05). Rotavirus were more prevalent amongst children which age  ranged from 1 to 11 months of age. No newborn child from the nursery was positive  for rotavirus. Adenovirus were detected amongst children from 1 to 3 years of  age. Rotavirus circulation peak occurred between May and August (p < 0.05) and no  positive case was detected from December to February. Two hundred out of 291  diarrheic samples were also studied concerning bacteria and pathogenic parasites  and equal percentages (17.0%) were found for both rotavirus and pathogenic  bacteria. Eighty nine samples of rotavirus were detected by SDS-PAGE and 86 of  these (96.6%) belonged to the subgroup II with 13 different electrophoretic  patterns. Predominance of a given electrophoretic profile was observed in each  year of the study.
JO  - Revista do Instituto de Medicina Tropical de Sao Paulo
PB  - 
CY  - 
VL  - 34
IS  - 5
PG  - 433-439
SP  - 433
EP  - 439
AN  - 
DO  - 
UR  - 
NS  - 
N1  - Margaret Kosek (2023-12-29 03:41:47)(Select): be careful to only report on the diarrheal cases- asymptomatic stools also tested.  For viral agents, use elisa results, not sds-page or electron microscopy, which dont really fit into our diagnostic categories; 
ER  - 

TY  - JOUR
TI  - [Epidemiological investigation on pathogens of acute infectious diarrhea in Ning Xia].
AU  - Cui, F.
PY  - 1992
PD  - 1992 Apr
AB  - An epidemiological investigation on pathogens of diarrhoeal diseases in Ning Xia was reported. Eight genus of agents were found in all stool specimens of persons  with detectable rate of 41.16%. Moreover, the most prevalent pathogens were  shigella (19.59%), followed by rotaviruses (10.07%), salmonella (4.76%), and  entero-pathogenic Escherichia coli (4.20%). Four of them accounted for 93.85% of  detectable agents. In addition, in shigella B group made up 80.44%, and 2a was  the predominant agent. Similarly S. typhimurium accounted for 85.71% in  salmonella. The detectable rates in different age groups ranged from 27.21% to  59.89%. It was was lower in the groups under one year and over fifty and highest  (59.89%) in the groups aged 20-49. Regarding seasonal variation, the detectable  rate fluctuated from 31.25-50.13%, and the highest prevalence was obtained in  autumn, whereas the lowest in the winter. Besides, the most commonly found agent  in any seasons was shigella. In spring and autumn rotavirus was more frequently  found. This study revealed that there were no significant differences between  male and female, Hui and Han people, or urban and rural areas in detectable rates  of agents.
JO  - Zhonghua liu xing bing xue za zhi = Zhonghua liuxingbingxue zazhi
PB  - 
CY  - 
VL  - 13
IS  - 2
PG  - 85-88
SP  - 85
EP  - 88
AN  - 
DO  - 
UR  - 
NS  - 
N1  - Josh Colston (2024-02-01 02:33:55)(Select): Translator says it meets all criteria; 
ER  - 

TY  - JOUR
TI  - Rotavirus and bacterial enteropathogens causing acute diarrhea.
AU  - Ballal, M.
AU  - Jyothirlatha
AU  - Kotigadde, S.
AU  - Venkatesh, A.
AU  - Shivananda, P. G.
PY  - 1992
PD  - 1992 Mar-Apr
AB  - The etiology of rotavirus in acute diarrhoeal illness in children 0-5 years of age, admitted to the Pediatric wards of Kasturba Medical College Hospital,  Manipal was studied, over a period of one year. Rotavirus in the faecal samples  detected by the slide latex agglutination test accounted for 14.9% of the  diarrheas with maximum incidence in the 7-12 months of age group (57.5%).  Bacterial enteropathogens continued to play a significant role in diarrheal  diseases. Salmonella enteritis was found more in the age group 0-6 months and  shigellosis in 37-60 months. In a control study of 100 children who had no  diarrhea, 2 were found positive for rotaviruses.
JO  - Indian journal of pediatrics
PB  - 
CY  - 
VL  - 59
IS  - 2
PG  - 203-207
SP  - 203
EP  - 207
AN  - 
DO  - 10.1007/BF02759984
UR  - 
NS  - 
N1  - 
ER  - 

TY  - JOUR
TI  - Campylobacter enteritis in Portugal: epidemiological features and biological markers.
AU  - Cabrita, J.
AU  - Pires, I.
AU  - Vlaes, L.
AU  - Coignau, H.
AU  - Levy, J.
AU  - Goossens, H.
AU  - Goncalves, A. P.
AU  - de Mol, P.
AU  - Butzler, J. P.
PY  - 1992
PD  - 1992 Jan
AB  - From 1984 to 1989, stool samples from 2811 gastroenteritis cases were examined for the presence of Campylobacter jejuni and C. Coli, Salmonella, Shigella and  Yersinia species. Isolation rates were: Campylobacter jejuni and C. Coli, 5.3%,  Salmonella spp., 14.8%, Shigella spp., 4.6% and Yersinia enterocolitica, 1.1%.  Age group distribution analysis shows a higher Campylobacter isolation rate in  children under one year of age. Seasonal distribution revealed a peak incidence  in winter as in other Mediterranean countries. Predominant biotypes were C.  jejuni I (51%), C. jejuni II (21.5%) and C. coli I (18.8%). Antimicrobial  susceptibility testing did not reveal resistance to erythromycin. Thirty of the  strains harboured plasmids with 7 different profiles.
JO  - European journal of epidemiology
PB  - 
CY  - 
VL  - 8
IS  - 1
PG  - 22-26
SP  - 22
EP  - 26
AN  - 
DO  - 10.1007/BF02427387
UR  - 
NS  - 
N1  - 
ER  - 

TY  - JOUR
TI  - Campylobacter and enterohaemorrhagic Escherichia coli (EHEC) associated gastroenteritis in Turkish children.
AU  - Hascelik, G.
AU  - Akan, O. A.
AU  - Diker, S.
AU  - Baykal, M.
PY  - 1991
PD  - 1991 Dec
AB  - From May 1989 to April 1990, stool specimens of 677 children less than 15-years old who were admitted to the Hacettepe University outpatient department of  Pediatrics with acute enteritis were collected to search for four common enteric  pathogens: Salmonella, Shigella, Campylobacter, and enterohaemorrhagic  Escherichia coli (EHEC). At least one of the three bacteria was detected in 107  (15.8%) of the patients. Campylobacter was found in 72 (10.6%) of the samples.  Shigella and Salmonella spp. were isolated in 26 (3.8%) and 11 (1.6%) children  respectively. EHEC was not isolated from any of the stool samples. None of the  100 healthy children examined as a control group yielded any of the four  pathogens in their stools. Campylobacter should be considered as an important  aetiological agent of diarrhoeal diseases in Turkey, where EHEC is not a common  pathogen.
JO  - Journal of diarrhoeal diseases research
PB  - 
CY  - 
VL  - 9
IS  - 4
PG  - 315-317
SP  - 315
EP  - 317
AN  - 
DO  - 
UR  - 
NS  - 
N1  - 
ER  - 

TY  - JOUR
TI  - Cryptosporidiosis in north Indian children.
AU  - Kaur, N.
AU  - Diwan, N.
PY  - 1991
PD  - 1991 Jun
AB  - Stool samples of 100 children (below 2 years of age) with acute diarrhea as study group and 50 non-diarrheal stools of children (age and sex matched) as control  were examined for parasites. The samples were processed and examined by direct  wet mounts, concentration technique and modified Ziehl-Neelsen staining. The  prevalence of cryptosporidium was 5.0% in the study group while none of the  controlled samples showed it. In all cryptosporidium positive cases, no other  bacterial or parasitic pathogen could be detected. Diarrhea persisted for 6-16  days and was moderate resulting in dehydration, which was rapidly corrected by  oral/or intravenous fluids. Out of 5 cryptosporidium positive children 4 were  breast-fed while 1 received bottle feeding. Only one positive case had contact  with petdog.
JO  - Indian journal of medical sciences
PB  - 
CY  - 
VL  - 45
IS  - 6
PG  - 143-145
SP  - 143
EP  - 145
AN  - 
DO  - 
UR  - 
NS  - 
N1  - Josh Colston (2024-04-05 07:12:15)(Select): Numerous pathogens mentioned in main text; 
ER  - 

TY  - JOUR
TI  - Cryptosporidium in Bedouin and Jewish infants and children in southern Israel.
AU  - Dagan, R.
AU  - Bar-David, Y.
AU  - Kassis, I.
AU  - Sarov, B.
AU  - Greenberg, D.
AU  - Afflalo, Y.
AU  - Katz, M.
AU  - Margolis, C. Z.
AU  - el-On, J.
PY  - 1991
PD  - 1991 Jul
AB  - We conducted a 1-year prospective study in two clinics and a hospital in the Negev region of southern Israel to determine the epidemiological and clinical  patterns of Cryptosporidium diarrhea among Jewish and Bedouin infants and  children living in the same geographical area. A total of 612 episodes were  studied: 398 in Bedouins and 214 in Jews, of which 449 occurred in patients with  diarrhea and 164 in controls. Cryptosporidium was detected in 13 of 382 patients  (3.4%) with diarrhea and in 1 of 138 controls (0.7%) (P = 0.078). In 5 of 13  Cryptosporidium-positive patients (38%) another pathogen was detected. No  significant difference in Cryptosporidium detection rates was observed between  Jews and Bedouins or between hospitalized or nonhospitalized patients. The  frequency of Cryptosporidium detection did not differ significantly when three  age-groups were compared (less than 6 months old, 7-12 and 13-36 months old). The  rate of Cryptosporidium detection was similar among malnourished and  well-nourished patients, as determined by weight-for-height percentiles.  Cryptosporidium was detected more frequently during the summer months (8.3%) than  during the rest of the year (1.2%) (P less than 0.001). Patients with  Cryptosporidium diarrhea did not differ clinically from patients with other  causes of diarrhea. However, they were characterized by the absence of fecal  leukocytes. Cryptosporidium is not a rare cause of diarrhea in southern Israel.  It is more prevalent during the hot and dry season and can be detected in a  relatively high prevalence among very young infants. Its clinical features are  indistinguishable from those of patients with non-cryptosporidial diarrhea.
JO  - Israel journal of medical sciences
PB  - 
CY  - 
VL  - 27
IS  - 7
PG  - 380-385
SP  - 380
EP  - 385
AN  - 
DO  - 
UR  - 
NS  - 
N1  - 
ER  - 

TY  - JOUR
TI  - Studies of bacterial, rotaviral and Cryptosporidium etiology of acute diarrheal diseases in hospitalized children.
AU  - Constantiniu, S.
AU  - Avram, G.
AU  - Ambăruş, A.
AU  - Zavate, O.
PY  - 1991
PD  - 1991 Jan-Mar
AB  - 657 hospitalized children with acute diarrheal disease were studied for bacterial and rotaviral etiology. Cryptosporidium presence was followed in 123 children.  Intestinal pathogens were detected in 195 (29.6%) cases: 132 (20.3%)  enterobacteria, 47 (7.1%) rotaviruses, 4 (3.2%) Cryptosporidium sp. and 12 (1.8%)  combined infections. Among enterobacteria, E. coli was the most frequent (10%  cases) with enteropathogenic (EPEC), enterotoxigenic (ETEC), enterohemorrhagic  (EHEC) and enteroinvasive (EIEC) groups. Other isolated pathogens were  Salmonella--21 (3.1%), C. jejuni/coli--13 (1.9%), Shigella--3 (0.9%), Y.  enterocolitica O3--1 (0.1%). Among opportunistic pathogenic enterobacteria, the  following were isolated: Kl. pneumoniae--24 (3.7%), Enterobacter species--4  (0.6%), Providencia alcalifaciens--1 (0.1%). Aeromonas hydrophila was isolated in  1 child. Combined infections were detected in 12 children: 10--enterobacteria +  rotaviruses associations and 2--pathogenic enterobacteria associations.
JO  - Roumanian archives of microbiology and immunology
PB  - 
CY  - 
VL  - 50
IS  - 1
PG  - 53-60
SP  - 53
EP  - 60
AN  - 
DO  - 
UR  - 
NS  - 
N1  - Josh Colston (2023-12-12 01:38:37)(Select): FIgure 1 shows 12 months of surveillance; 
ER  - 

TY  - JOUR
TI  - Etiology of acute diarrhoea among children in developing countries: a multicentre study in five countries.
AU  - Huilan, S.
AU  - Zhen, L. G.
AU  - Mathan, M. M.
AU  - Mathew, M. M.
AU  - Olarte, J.
AU  - Espejo, R.
AU  - Khin Maung, U.
AU  - Ghafoor, M. A.
AU  - Khan, M. A.
AU  - Sami, Z.
PY  - 1991
PD  - 1991
AB  - A 2-year etiological survey of acute diarrhoea in children aged 0-35 months who were attending treatment facilities was carried out using a standardized protocol  in five hospitals in China, India, Mexico, Myanmar, and Pakistan. A total of 3640  cases of diarrhoea and 3279 age- and sex-matched controls were studied; about 60%  of the patients were aged less than 1 year and 60% were male. An enteric pathogen  was detected in 68% of the cases and in 30% of the controls. In all the study  centres, the pathogens most strongly associated with disease were rotavirus (16%  of cases, 2% of controls), Shigella spp. (11% of cases, 1% of controls) and  enterotoxigenic Escherichia coli (16% of cases, 5% of controls). Rotavirus was  commonest among 6-11-month-olds, accounting for 20% of all cases in this age  group; 71% of all rotavirus episodes occurred during the first year of life.  Shigella spp. were commonest among those aged 12-23 months and 24-35 months,  accounting for 22% and 27% of the cases, respectively. The proportion of cases  that yielded no pathogen was inversely related to age, being highest (41%) among  infants below 6 months of age and lowest (19%) among those aged 24-35 months.  These results suggest that microbe-specific intervention strategies for the  control of childhood diarrhoeal diseases in developing countries should focus on  rotavirus, Shigella spp. and enterotoxigenic E. coli.
JO  - Bulletin of the World Health Organization
PB  - 
CY  - 
VL  - 69
IS  - 5
PG  - 549-555
SP  - 549
EP  - 555
AN  - 
DO  - 
UR  - 
NS  - 
N1  - 
ER  - 

TY  - JOUR
TI  - Surveillance of patients attending a rural diarrhoea treatment centre in Bangladesh.
AU  - Baqui, A. H.
AU  - Yunus, M. D.
AU  - Zaman, K.
AU  - Mitra, A. K.
AU  - Hossain, K. M.
PY  - 1991
PD  - 1991 Jan-Apr
AB  - In May 1983, a surveillance system was set up at a rural diarrhoea treatment centre of the International Centre for Diarrhoeal Disease Research, Bangladesh  (ICDDR,B) to study a 20% systematic sample of all admissions. Between May 1983  and April 1984, 2,635 patients were studied. A recognized enteric pathogen was  detected in 69% of the patients screened, 15% of whom had a mixed infection.  Vibrio cholerae 0: 1 was the most common enteropathogen detected (39%), followed  by enterotoxigenic Escherichia coli (ETEC) (14%), Shigella spp. (11%), and  Campylobacter jejuni (11%). Detection of C. jejuni was highest in infants,  Shigella spp. in children between 1-4 years and V. cholerae 0:1 in children  between 3-9 years of age. 75% of patients presented with watery diarrhoea, a  presentation that was significantly more common in patients infected with V.  cholerae 0:1 (94%) and ETEC (88%). Bloody diarrhoea was the presenting complaint  in 18% of all patients, but in 65% of patients in whom Shigella spp. was  isolated. Although 91% of patients reported that they had prior experience of use  of oral rehydration therapy (ORT), 54% of the patients came to the treatment  centre with no or mild dehydration and more than half of them did not use ORT  before coming to the treatment centre. Most of these patients could have been  safely treated at home if ORT could be made available and acceptable.
JO  - Tropical and geographical medicine
PB  - 
CY  - 
VL  - 43
IS  - 1-2
PG  - 17-22
SP  - 17
EP  - 22
AN  - 
DO  - 
UR  - 
NS  - 
N1  - 
ER  - 

TY  - JOUR
TI  - Rotavirus diarrhea in Jewish and Bedouin children in the Negev region of Israel: epidemiology, clinical aspects and possible role of malnutrition in severity of  illness.
AU  - Dagan, R.
AU  - Bar-David, Y.
AU  - Sarov, B.
AU  - Katz, M.
AU  - Kassis, I.
AU  - Greenberg, D.
AU  - Glass, R. I.
AU  - Margolis, C. Z.
AU  - Sarov, I.
PY  - 1990
PD  - 1990 May
AB  - We conducted a 1-year prospective study in the Negev region of southern Israel to determine the epidemiologic and clinical patterns of rotavirus diarrhea. A total  of 605 patients were studied, 392 Bedouins and 213 Jews, 441 of whom had diarrhea  (449 episodes) and 164 did not. Rotavirus was the most common organism detected  in children with diarrhea (63 of 444; 14%) but was rarely found in controls (3 of  163; 2%) (P less than 0.001). In 22% (12 of 54) of the rotavirus-positive  patients, at least one other organism was also detected. The rate of rotavirus  detection decreased as age increased, from 18% in the first year to 8% in the  third year of life. Hospitalization with rotavirus diarrhea occurred more  frequently in the summer. However, during winter, when diarrhea was less  prevalent in the community, the proportion of cases associated with rotavirus was  higher. Compared with controls, malnourished children were more likely to be  hospitalized. However, rotavirus was detected in similar proportions among  well-nourished and malnourished cases with diarrhea. The most prevalent rotavirus  serotype was type 1 (in 69%), followed by types 4 and 2 (18 and 13%,  respectively). We estimated that during the study period, approximately 2% of all  Bedouin infants vs. only 0.2% of Jewish infants were hospitalized with rotavirus  disease in their first year of life. Clinical signs and symptoms and stool  appearance were not useful in predicting rotavirus detection. Malnutrition seems  to be an important indicator of disease severity, which may explain why the toll  of rotavirus-associated morbidity and mortality is particularly high among  children in developing countries.
JO  - The Pediatric infectious disease journal
PB  - 
CY  - 
VL  - 9
IS  - 5
PG  - 314-321
SP  - 314
EP  - 321
AN  - 
DO  - 10.1097/00006454-199005000-00003
UR  - 
NS  - 
N1  - 
ER  - 

TY  - JOUR
TI  - Sporadic paediatric diarrhoeal illness in urban and rural sites in Nyanza Province, Kenya.
AU  - Beatty, M. E.
AU  - Ochieng, J. B.
AU  - Chege, W.
AU  - Kumar, L.
AU  - Okoth, G.
AU  - Shapiro, R. L.
AU  - Wells, J. G.
AU  - Parsons, M. B.
AU  - Bopp, C.
AU  - Chiller, T.
AU  - Vulule, J.
AU  - Mintz, E.
AU  - Slutsker, L.
AU  - Brooks, J. T.
PY  - 2009
PD  - 2009 Aug
AB  - OBJECTIVE: Investigate differences in the infectious aetiology, health seeking behaviour, and provider practices with regard to diarrhoeal illness among  children presenting to urban versus rural clinics in Western Kenya. DESIGN:  Laboratory-based, passive surveillance. SETTING: The urban portion of the study  was conducted at the paediatric outpatient clinic of Nyanza Provincial Hospital  in Kisumu. The rural portion of the study was conducted at four outpatient  clinics in the Asembo Bay community approximately 20 kilometers west of Kisumu.  SUBJECTS: Children aged less than five years presenting to medical facilities for  the treatment of diarrhoea from October 2001-October 2003 at the urban site and  May 1997-April 2003 for the rural sites. RESULTS: Among the 1303 urban and 1247  rural specimens collected, 24% of specimens yielded a bacterial pathogen (24%  urban, 25% rural). Campylobacter was the predominant bacterial pathogen (17%  urban, 15% rural), followed by Shigella and nontyphoidal Salmonella (both 4%  urban and 5% rural). In both communities, susceptibilities of these pathogens to  the most commonly prescribed antibiotics was low (< or = 50%); 70% of all  episodes of diarrhoea were prescribed antibiotic treatment. Urban health  practitioners prescribed fewer antibiotics, chose drugs more likely to be  effective, and were more likely to prescribe oral rehydration therapy for bloody  diarrhoea. CONCLUSION: Most characteristics of diarrhoeal disease and their  causes were similar in paediatric patients presenting to urban and rural clinics.  Urban providers were more compliant with WHO recommendations.
JO  - East African medical journal
PB  - 
CY  - 
VL  - 86
IS  - 8
PG  - 387-398
SP  - 387
EP  - 398
AN  - 
DO  - 10.4314/eamj.v86i8.54159
UR  - 
NS  - 
N1  - 
ER  - 

TY  - JOUR
TI  - Prevalence and clinical characteristics of norovirus gastroenteritis among hospitalized children in Spain.
AU  - Junquera, Carolina Gutiérrez
AU  - de Baranda, Caridad Sainz
AU  - Mialdea, Olga García
AU  - Serrano, Elena Balmaseda
AU  - Sánchez-Fauquier, Alicia
PY  - 2009
PD  - 2009 Jul
AB  - BACKGROUND: The importance of norovirus as a cause of gastroenteritis outbreaks is well documented, but the role of norovirus in sporadic acute severe  gastroenteritis is not so well established. The aim of this study was to  determine the prevalence and clinical characteristics of norovirus  gastroenteritis among hospitalized children. METHODS: A prospective study was  conducted in children less than 5 years old, admitted with acute gastroenteritis  between January 2005 and January 2008 to the Pediatrics Department of the  Universitary Hospital, Albacete, Spain. Demographic and clinical data were  collected. A stool sample from each child was screened for enteropathogenic  bacteria and tested by reverse transcription polymerase chain reaction for  rotavirus, astrovirus, norovirus, and sapovirus and by immunochromatographic  method for enteric adenoviruses. RESULTS: Norovirus was the second most frequent  pathogen after rotavirus, being detected in 61 (17.3%) of the 352 children  enrolled, in 29 of them (8.2%) as single agent. Mixed infections involving other  viruses or bacteria were present in 52.4% of norovirus positive samples, a  nosocomial source of infection was demonstrated in 17.2%. Norovirus infection was  more prevalent in winter and affected mainly children less than 2 years of age.  Vomiting was present in 68% and fever in 48.3% of cases, 3 children had  nonfebrile seizures. Compared with rotavirus enteritis, norovirus infection was  slightly less severe (in terms of severity score and need of intravenous  rehydration) and fever was less frequent. CONCLUSIONS: Norovirus was a frequent  cause of acute severe sporadic gastroenteritis in children representing the  second etiologic agent after rotavirus.
JO  - The Pediatric infectious disease journal
PB  - 
CY  - 
VL  - 28
IS  - 7
PG  - 604-607
SP  - 604
EP  - 607
AN  - 
DO  - 10.1097/INF.0b013e318197c3ca
UR  - 
NS  - 
N1  - 
ER  - 

TY  - JOUR
TI  - Surveillance of pathogens in outpatients with gastroenteritis and characterization of sapovirus strains between 2002 and 2007 in Kumamoto  Prefecture, Japan.
AU  - Harada, Seiya
AU  - Okada, Mineyuki
AU  - Yahiro, Shunsuke
AU  - Nishimura, Koichi
AU  - Matsuo, Shigeru
AU  - Miyasaka, Jiro
AU  - Nakashima, Ryuichi
AU  - Shimada, Yasushi
AU  - Ueno, Takehiko
AU  - Ikezawa, Shigeru
AU  - Shinozaki, Kuniko
AU  - Katayama, Kazuhiko
AU  - Wakita, Takaji
AU  - Takeda, Naokazu
AU  - Oka, Tomoichiro
PY  - 2009
PD  - 2009 Jun
AB  - Infectious acute gastroenteritis is an important public health problem worldwide. A total of 639 stool specimens were tested for the presence of diarrhea  pathogens. The specimens were from outpatients with acute gastroenteritis who  consulted the pediatric clinic in Kumamoto Prefecture, Japan, from June 2002 to  December 2007. Of these, 421 (65.9%) were positive for diarrhea pathogens. Among  them were norovirus (NoV) in 260 (61.8%), sapovirus (SaV) in 81 (19.2%),  rotavirus in 49 (11.6%), adenovirus in 19 (4.5%), enterovirus in 13 (3.1%),  astrovirus in 9 (2.1%), kobuvirus in 1 (0.2%), and bacterial pathogens in 11  (2.6%). Mixed infection (co-infection of viruses) was found in 22 (5.2%) of the  421 pathogen-positive stool samples. NoV was the most prevalent pathogen  throughout the study period; however, the SaV detection rate was unexpectedly  high and was found to be the secondary pathogen from 2005 to 2007. Genetic  analysis of SaV with 81 strains demonstrated that SaV strains belonging to  genogroup IV emerged in 2007, and dynamic genogroup changes occurred in a  restricted geographic area. This study showed that SaV infection is not as rare  as thought previously.
JO  - Journal of medical virology
PB  - 
CY  - 
VL  - 81
IS  - 6
PG  - 1117-1127
SP  - 1117
EP  - 1127
AN  - 
DO  - 10.1002/jmv.21454
UR  - 
NS  - 
N1  - 
ER  - 

TY  - JOUR
TI  - Frequency and distribution of diarrhoeagenic Escherichia coli strains isolated from pediatric patients with diarrhoea in Bosnia and Herzegovina.
AU  - Dedeić-Ljubović, Amela
AU  - Hukić, Mirsada
AU  - Bekić, Daria
AU  - Zvizdić, Amra
PY  - 2009
PD  - 2009 May
AB  - Diarrhoeal disease is a major cause of illness and death among infants and young children worldwide. Among the Escherichia coli (E. coli) causing intestinal  diseases, there are six well-described categories: enteroaggregative E. coli  (EAEC), diffusely adherent E. coli (DAEC), enteroinvasive E. coli (EIEC),  enteropathogenic E. coli (EPEC), enterohaemorrhagic E. coli (EHEC) and  enterotoxigenic E. coli (ETEC). The aim of the present study was to investigate  the relative contribution of different groups of diarrhoeagenic E. coli (DEC) in  paediatric patients with diarrhoea. Clinical stool specimens from 380 children  with diarrhoea, with ages ranging from birth to < 12 years, were selected for the  study over a period of 17 months (August 2007 to December 2008). The study showed  that 85/380 children (22%) had diarrhoea due to diarrhoeagenic E. coli. The most  prevalent was enteropathogenic E. coli (EPEC) isolated from 46/85 paediatric  patients (54%), followed by enterotoxigenic (ETEC) isolated from 19/85 (22.3%),  enterohaemorrhagic (EHEC) from 18/85 (21.1%) and enteroinvasive (EIEC) from 2/85  patients (2.3%). The most prevalent serotypes of EPEC were O86:K61 and O44:K74  isolated from 10/46 (21.7%), O128:K67 from 6/46 patients (13%), followed by  O158:K- and O126:K71 isolated from 4/46 patients (8.6%). Among the ETEC the most  prevalent serotypes were O78:K80 isolated from 10/19 (56.7%) and O25:K11 from  9/19 patients (47.3%), especially during the first twelve months: 9/19 patients  (47.3%). The most prevalent EHEC strain found in this study was O145:K- and  O103:K-: 5/18 patients (27.8%). Two isolated strains of EIEC belong to serotype  O164:K-. The average age of the patients was 2 years. Two patients with bloody  diarrhoea had EHEC serotype O157:H7 which progressed to haemolytic-uremic  syndrome (HUS). Our study shows that diarrhoeagenic E. coli is a significant  causal agent of diarrhoeal diseases in paediatric patients in Bosnia and  Herzegovina. This study is the first report about the frequency and most common  serotypes of DEC in Bosnia and Herzegovina. Additionally, it is the first report  of cases with an O157:K- infection which progressed to HUS, a serious and  potentially fatal illness.
JO  - Bosnian journal of basic medical sciences
PB  - 
CY  - 
VL  - 9
IS  - 2
PG  - 148-155
SP  - 148
EP  - 155
AN  - 
DO  - 10.17305/bjbms.2009.2835
UR  - 
NS  - 
N1  - Margaret Kosek (2023-12-29 06:07:18)(Select): multiple stool samples per child- be careful here; 
ER  - 

TY  - JOUR
TI  - Predominance and circulation of enteric viruses in the region of Greater Cairo, Egypt.
AU  - Kamel, Aziza H.
AU  - Ali, Mohamed A.
AU  - El-Nady, Hala G.
AU  - de Rougemont, Alexis
AU  - Pothier, Pierre
AU  - Belliot, Gaël
PY  - 2009
PD  - 2009 Apr
AB  - The circulation of enteric viruses among the population of Cairo, Egypt, between March 2006 and February 2007 was studied. At least one virus was detected in 50%  of fecal samples, 57.4% of which were positive for rotavirus, 26% for norovirus,  10.4% for adenovirus, and 1.7% for astrovirus. Over 10% of infections were mixed  infections. Rotavirus typing showed that G1P[8] and G2P[4] were predominant but  that the unusual G12P[4] and G12P[6] reassortants were also present. Among the  noroviruses, half belonged to the predominant GGII.4 cluster. The phylogenetic  analysis of the capsid gene suggested that GGII.4 strains from Cairo were similar  to those circulating elsewhere. It also showed the emergence of new GGII.4  variants that were not associated with any previously known GGII.4 isolate.  Further studies are required to assess the disease burden of enteric viruses in  Egypt and the impact of atypical strains.
JO  - Journal of clinical microbiology
PB  - 
CY  - 
VL  - 47
IS  - 4
PG  - 1037-1045
SP  - 1037
EP  - 1045
AN  - 
DO  - 10.1128/JCM.01381-08
UR  - 
NS  - 
N1  - 
ER  - 

TY  - JOUR
TI  - Etiology of acute gastroenteritis in three sentinel general practices, Austria 2007.
AU  - Huhulescu, S.
AU  - Kiss, R.
AU  - Brettlecker, M.
AU  - Cerny, R. J.
AU  - Hess, C.
AU  - Wewalka, G.
AU  - Allerberger, F.
PY  - 2009
PD  - 2009 Apr
AB  - BACKGROUND: We studied the etiology of acute gastroenteritis in a village with a total population of approximately 6,000. This is the first study in Austria that  has investigated a broad range of pathogens recovered from an unselected  population of patients who had consulted general practitioners because of  gastroenteritis. MATERIALS AND METHODS: In 2007, all patients who visited one of  three local general practitioners for acute gastroenteritis were invited to  provide stool specimens to be tested for Salmonella, Shigella, Campylobacter,  enterohemorrhagic Escherichia coli (EHEC) (mTSB enrichment [R-Biopharm] followed  by toxin ELISA plus culture), enteropathogenic E. coli (EPEC), Yersinia, Vibrio  cholerae, Clostridium difficile (toxin plus culture), rotavirus plus adenovirus  (RIDA) Quick Rotavirus/Adenovirus Combi test), Giardia duodenalis plus  Cryptosporidium parvum (RIDA) Quick Cryptosporidium/Giardia Combi test),  astrovirus (ELISA), and norovirus (reverse-transcriptase PCR). RESULTS: Stool  specimens were provided by 306 patients (161 female) with acute diarrhea. The  ages of the patients ranged from 1 to 89 years (mean 37, median 36). Pathogens  were detected in 71 (23.2%) patients, with incidence peaks in February and June.  Norovirus accounted for 36.0% of positive results, C. difficile for 18.7%,  rotavirus for 17.3%, Campylobacter for 9.3%, Salmonella for 6.6%, adenovirus for  5.4%, G. duodenalis and C. parvum for 2.7% each, and Yersinia enterocolitica for  1.3%. No cases of shigellosis or infection with EHEC, EPEC, or astrovirus were  diagnosed. Viruses accounted for 58.7% of the 75 positive results, bacteria for  36.0%, and parasites for 5.3%. CONCLUSION: Our study underlines a dominant role  of norovirus and toxigenic C. difficile as etiologic agents of acute  gastroenteritis among the patients of general practitioners.
JO  - Infection
PB  - 
CY  - 
VL  - 37
IS  - 2
PG  - 103-108
SP  - 103
EP  - 108
AN  - 
DO  - 10.1007/s15010-008-8106-z
UR  - 
NS  - 
N1  - 
ER  - 

TY  - JOUR
TI  - Bacterial enteropathogens of neonates admitted to an urban diarrhoeal hospital in Bangladesh.
AU  - Khan, A. M.
AU  - Hossain, M. S.
AU  - Khan, A. I.
AU  - Chisti, M. J.
AU  - Chowdhury, F.
AU  - Faruque, A. S. G.
AU  - Salam, M. A.
PY  - 2009
PD  - 2009 Apr
AB  - Data on the aetiology of diarrhoea in neonates are scarce, especially from developing countries including Bangladesh. A retrospective review of the  electronic database of the Microbiology Laboratory of the International Centre  for Diarrhoeal Disease Research, Bangladesh (ICDDR,B), was carried out to examine  enteropathogens associated with diarrhoea in neonates. Stool specimens of the  neonates on admission to the Dhaka Hospital of ICDDR,B were collected and sent to  the laboratory for direct plating onto taurocholate tellurite gelatin agar,  Salmonella-Shigella agar and MacConkey's agar. Stool specimens of 2511 neonates  of either sex were examined. Bacterial pathogens were recovered from the stools  of 699 (27.8%) of these neonates--a single bacterial pathogen from 670 neonates  and more than one pathogen from 29 neonates. Vibrio cholerae, Shigella,  Salmonella, Aeromonas spp. and Plesiomonas shigelloides were isolated from 294,  108, 52, 222 and 19, respectively, of the neonates. The year-wise isolation of  these pathogens varied between 4.9-23.4%, 2.7-5.4%, 0-4.7%, 0-19.4% and 0-1.6%,  respectively, of the neonates. The results of the study indicate that infection  by V. cholerae, Shigella spp., Salmonella spp., Aeromonas and P. shigelloides is  common in neonatal diarrhoea in Bangladesh.
JO  - Journal of tropical pediatrics
PB  - 
CY  - 
VL  - 55
IS  - 2
PG  - 122-124
SP  - 122
EP  - 124
AN  - 
DO  - 10.1093/tropej/fmn090
UR  - 
NS  - 
N1  - Margaret Kosek (2023-08-25 04:46:52)(Select): neonates only; 
ER  - 

TY  - JOUR
TI  - Viral etiology and incidence associated with acute gastroenteritis in a 5-year survey in Gyeonggi province, South Korea.
AU  - Huh, Jeong-Weon
AU  - Kim, Woon-Ho
AU  - Moon, Su-Gyeong
AU  - Lee, Jong-Bok
AU  - Lim, Young-Hee
PY  - 2009
PD  - 2009 Feb
AB  - BACKGROUND: Acute gastroenteritis caused by viruses is one of the leading causes of childhood morbidity. OBJECTIVE: The incidence and etiology of virus-associated  gastroenteritis during 2001-2005 in Gyeonggi province, South Korea was  determined. STUDY DESIGN: A total of 10,028 stool specimens were analyzed with  enzyme immunoassay, reverse transcription-polymerase chain reaction, and  nucleotide sequencing. Phylogenetic analysis of genotype sequences was performed  for each of four commonly detected viral pathogens. RESULTS: At least one viral  agent was detected in 29.0% (2908 of 10,028) of the stool samples. Among these,  rotavirus was most numerous (66.7%) followed by norovirus (12.6%), astrovirus  (11.9%), and enteric adenovirus (2.6%). Mixed infections were identified in 180  cases (1.8%). Patients aged 1-5 years had the largest proportion 83.6% (2430 of  2908) of virus-positive stool specimens. Viral-mediated gastroenteritis was most  common from December to May. The most prevalent strains of rotavirus, adenovirus,  astrovirus, and norovirus were G1 type, type 41, G1 type, and GII-1 type,  respectively. CONCLUSIONS: Our finding showed the diversity of viral causative  agents of gastroenteritis and the prevalence of each gastroenteritis-associated  viral genotype in South Korea.
JO  - Journal of clinical virology : the official publication of the Pan American Society for Clinical Virology
PB  - 
CY  - 
VL  - 44
IS  - 2
PG  - 152-156
SP  - 152
EP  - 156
AN  - 
DO  - 10.1016/j.jcv.2008.11.016
UR  - 
NS  - Huh 2009
N1  - 
ER  - 

TY  - JOUR
TI  - A survey of intestinal protozoan infections among gastroenteritis patients during a 3-year period (2004-2006) in Gyeonggi-do (province), South Korea.
AU  - Huh, Jeong-Weon
AU  - Moon, Su-Gyeong
AU  - Lim, Young-Hee
PY  - 2009
PD  - 2009 Sep
AB  - The incidence and etiology of parasite-associated gastroenteritis during 2004-2006 in Gyeonggi-do (province), South Korea was determined by means of  antigen detection ELISA on 6,071 stool specimens collected from 6 general  hospitals. At least 1 parasitic agent was detected in 3.4% (208/6,071) of the  stool samples. Among these, Giardia lamblia was the most numerous (152 cases;  2.5%), followed by Entamoeba histolytica (25 cases; 0.4%), Cryptosporidium parvum  (23 cases; 0.4%), and mixed infections (8 cases; 0.1%). Patients aged 1-5 years  had the largest proportion (69.2%; 144/208) of parasite-positive stool specimens.  Parasite-mediated gastroenteritis was most common from June to September. The  detection rate gradually increased from 2004 to 2006. This study shows that  parasite-mediated gastroenteritis may be significant among children in Korea and  that parasite infection surveillance should be constantly performed.
JO  - The Korean journal of parasitology
PB  - 
CY  - 
VL  - 47
IS  - 3
PG  - 303-305
SP  - 303
EP  - 305
AN  - 
DO  - 10.3347/kjp.2009.47.3.303
UR  - 
NS  - Huh 2009
N1  - 
ER  - 

TY  - JOUR
TI  - Molecular characterization of rotaviruses, noroviruses, sapovirus, and adenoviruses in patients with acute gastroenteritis in Thailand.
AU  - Kittigul, Leera
AU  - Pombubpa, Kannika
AU  - Taweekate, Yuthana
AU  - Yeephoo, Thanapat
AU  - Khamrin, Pattara
AU  - Ushijima, Hiroshi
PY  - 2009
PD  - 2009 Feb
AB  - Outbreaks of viral gastroenteritis occur worldwide including Thailand. Unfortunately, there is limited information since etiologic agents have not been  identified in several outbreaks of nonbacterial gastroenteritis. The genotype of  enteric viruses causing acute gastroenteritis in Thailand was determined using  reverse transcription-multiplex polymerase chain reaction and DNA sequencing.  From January 2006 to February 2007, stool samples were collected from patients  with acute gastroenteritis of all age groups attending a hospital in Thailand,  and patients with nonbacterial acute gastroenteritis (262 patients) were tested  for enteric viruses. The overall positive detection rate of enteric viruses was  14.9%; group A rotaviruses (6.1%), noroviruses (6.5%): GI (0.8%) and GII (5.7%),  adenoviruses (1.5%), and sapoviruses (0.8%) were found. Group B and C  rotaviruses, and astroviruses were not detected in the enrolled patients. Viral  acute gastroenteritis occurred in children less than 15 years of age (25.2%,  33/131) with higher frequency than in adults (4.6%, 6/131), P-value <0.001.  Rotavirus G1 was the most predominant genotype, followed by G3, and G9. Among  noroviruses, GI-2 was identified; whereas, GII was predominant with a high  frequency of GII-4 observed, followed by GII-16, GII-2, GII-3, and GII-12.  Sapovirus GII-3 and human adenoviruses were identified. This study suggests that  enteric viruses play an essential role in patients with acute gastroenteritis  attending hospital and mainly in children who have a higher prevalence of group A  rotaviruses and noroviruses. The genetic analyses provide molecular  epidemiological data for viruses important to public health.
JO  - Journal of medical virology
PB  - 
CY  - 
VL  - 81
IS  - 2
PG  - 345-353
SP  - 345
EP  - 353
AN  - 
DO  - 10.1002/jmv.21380
UR  - 
NS  - 
N1  - Josh Colston (2023-08-27 00:33:55)(Select): The study period wasfrom  January  2006  to  February  2007,  a  14-monthperiod.; 
ER  - 

TY  - JOUR
TI  - Closing the diarrhoea diagnostic gap in Indian children by the application of molecular techniques.
AU  - Ajjampur, S. S. R.
AU  - Rajendran, P.
AU  - Ramani, S.
AU  - Banerjee, I.
AU  - Monica, B.
AU  - Sankaran, P.
AU  - Rosario, V.
AU  - Arumugam, R.
AU  - Sarkar, R.
AU  - Ward, H.
AU  - Kang, G.
PY  - 2008
PD  - 2008 Nov
AB  - A large proportion of diarrhoeal illnesses in children in developing countries are ascribed to an unknown aetiology because the only available methods, such as  microscopy and culture, have low sensitivity. This study was aimed at decreasing  the diagnostic gap in diarrhoeal disease by the application of molecular  techniques. Faecal samples from 158 children with and 99 children without  diarrhoea in a hospital in South India were tested for enteric pathogens using  conventional diagnostic methods (culture, microscopy and enzyme immunoassays) and  molecular methods (six PCR-based assays). The additional use of molecular  techniques increased identification to at least one aetiological agent in 76.5 %  of diarrhoeal specimens, compared with 40.5 % using conventional methods.  Rotavirus (43.3 %), enteropathogenic Escherichia coli (15.8 %), norovirus (15.8  %) and Cryptosporidium spp. (15.2 %) are currently the most common causes of  diarrhoea in hospitalized children in Vellore, in contrast to a study conducted  two decades earlier in the same hospital, where bacterial pathogens such as  Shigella spp., Campylobacter spp. and enterotoxigenic E. coli were more  prevalent. Molecular techniques significantly increased the detection rates of  pathogens in children with diarrhoea, but a more intensive study, testing for a  wider range of infectious agents and including more information on non-infectious  causes of diarrhoea, is required to close the diagnostic gap in diarrhoeal  disease.
JO  - Journal of medical microbiology
PB  - 
CY  - 
VL  - 57
IS  - Pt 11
PG  - 1364-1368
SP  - 1364
EP  - 1368
AN  - 
DO  - 10.1099/jmm.0.2008/003319-0
UR  - 
NS  - 
N1  - 
ER  - 

TY  - JOUR
TI  - Aetiology of community-acquired, acute gastroenteritis in hospitalised adults: a prospective cohort study.
AU  - Jansen, Andreas
AU  - Stark, Klaus
AU  - Kunkel, Jan
AU  - Schreier, Eckart
AU  - Ignatius, Ralf
AU  - Liesenfeld, Oliver
AU  - Werber, Dirk
AU  - Göbel, Ulf B.
AU  - Zeitz, Martin
AU  - Schneider, Thomas
PY  - 2008
PD  - 2008 Oct 22
AB  - BACKGROUND: The aetiology of severe gastroenteritis leading to hospitalisation in adults frequently remains unclear. Our objective was to study the causes and  characteristics of community-acquired, acute gastroenteritis in adult  hospitalized patients to support the clinical management of these patients.  METHODS: From August 2005 to August 2007, we conducted a prospective cohort study  among patients > or =18 y hospitalized with community-acquired gastroenteritis in  a university hospital in Berlin, Germany. Stool specimens were examined for 26  gastrointestinal pathogens, supplemented by serologic tests for antibodies to  Campylobacter spp., Yersinia spp., and Entamoeba histolytica. Patient data on  demographics and clinical presentation were recorded and analyzed. Coexisting  medical conditions were assessed using the Charlson Comorbidity Index score.  RESULTS: Of 132 patients presenting with acute community-acquired  gastroenteritis, 104 were included in the study. A non-infectious aetiology was  diagnosed in 8 patients (8%). In 79 (82%) of the remaining 96 patients at least  one microorganism was identified. Campylobacter spp. (35%) was detected most  frequently, followed by norovirus (23%), Salmonella spp. (20%), and rotavirus  (15%). In 46% of the patients with Campylobacter spp. infection, the diagnosis  was made solely by serology. More than one pathogen was found in seventeen (22%)  patients. Simultaneous infection was significantly more likely in patients with  rotavirus and salmonella infections (RR 3.6; 95% CI: 1.8-7.4; RR 2.5; 95%CI:  1.2-5.5). Length of hospital stay (median: 5.5 days) was independent of the  pathogen, but was associated with coexisting medical conditions (OR 4,8;  95%CI:2,0-11,6). CONCLUSION: Known enteric pathogens were detected in 82% of  adult patients who were hospitalized with acute gastroenteritis. We found that  currently used culture-based methods may miss a substantial proportion of  Campylobacter infections, and additional serological testing for Campylobacter  should be considered. Viral infections emerged as an important cause of severe  gastroenteritis in adults, and viral-bacterial co-infections in adults are  probably underrecognized so far. The presence of coexisting medical  conditions--but not the etiological agent--was a predictor for the duration of  the hospital stay.
JO  - BMC infectious diseases
PB  - 
CY  - 
VL  - 8
IS  - 
PG  - 143
SP  - 143
EP  - 
AN  - 
DO  - 10.1186/1471-2334-8-143
UR  - 
NS  - 
N1  - Margaret Kosek (2023-08-25 03:24:57)(Select): I think you mean Figure 1- it looks like you have to read the prevalences from there; Josh Colston (2023-08-22 01:45:24)(Select): See footnotes to Table I; 
ER  - 

TY  - JOUR
TI  - Epidemiology of highly endemic multiply antibiotic-resistant shigellosis in children in the Peruvian Amazon.
AU  - Kosek, Margaret
AU  - Yori, Pablo Peñataro
AU  - Pan, William K.
AU  - Olortegui, Maribel Paredes
AU  - Gilman, Robert H.
AU  - Perez, Juan
AU  - Chavez, Cesar Banda
AU  - Sanchez, Graciela Meza
AU  - Burga, Rosa
AU  - Hall, Eric
PY  - 2008
PD  - 2008 Sep
AB  - OBJECTIVE: Our goal was to estimate the impact of a Shigella vaccine in an area where shigellosis is endemic by characterizing the disease burden and  antibiotic-resistance profiles of isolates and by determining the prevalence of  Shigella flexneri serotypes. PATIENTS AND METHODS: We conducted a 43-month-long  prospective, community-based diarrheal disease surveillance in 442 children <72  months of age in the Peruvian Amazon between October 1, 2002, and April 15, 2006.  RESULTS: The incidence of diarrheal disease was 4.38 episodes per child-year. The  incidence rate for shigellosis was 0.34 episodes per child-year in children <72  months of age and peaked in children between 12 and 23 months at 0.43 episodes  per child-year. Maternal education at or beyond the primary grade level, piped  water supply, weight-for-age z score, and improved water-storage practices were  the most significant determinants of disease in this community with living  conditions comparable to many rural areas in the developing world. CONCLUSIONS:  Children living in this region had a 20-fold higher rate of disease incidence  detected by active surveillance as those recently estimated by passive detection.  Most symptomatic disease was caused by S flexneri, although the diversity of  serotypes will require a multivalent vaccine to have a significant impact on the  burden of disease caused by shigellosis. Several other public health  disease-control interventions targeted at water source and improved storage,  nutritional interventions, and improved maternal education seem to have a greater  impact than a univalent S flexneri 2a vaccine.
JO  - Pediatrics
PB  - 
CY  - 
VL  - 122
IS  - 3
PG  - e541-549
SP  - e541
EP  - 549
AN  - 
DO  - 10.1542/peds.2008-0458
UR  - 
NS  - Kosek 2008
N1  - 
ER  - 

TY  - JOUR
TI  - Norovirus highly prevalent cause of endemic acute diarrhea in children in the peruvian Amazon.
AU  - Yori, Pablo Peñataro
AU  - Schwab, Kellogg
AU  - Gilman, Robert H.
AU  - Nappier, Sharon
AU  - Portocarrero, Daniel Velasquez
AU  - Black, Robert E.
AU  - Olortegui, Maribel Paredes
AU  - Hall, Eric R.
AU  - Moe, Christine
AU  - Leon, Juan
AU  - Cama, Vita A.
AU  - Kosek, Margaret
PY  - 2009
PD  - 2009 Sep
AB  - To determine the burden of norovirus infections in children stools from a longitudinal community cohort were evaluated using reverse transcription  polymerase chain reaction. Norovirus was detected in 21.3% of diarrheal and 8.0%  of nondiarrheal stools (P < 0.01). Norovirus diarrhea was highly associated with  age and the odds ratio for norovirus diarrhea fell by 2.8% per month (OR = 0.97,  95% CI: 0.95-0.99). Norovirus seems to be an important etiology of community  acquired diarrhea in this study population.
JO  - The Pediatric infectious disease journal
PB  - 
CY  - 
VL  - 28
IS  - 9
PG  - 844-847
SP  - 844
EP  - 847
AN  - 
DO  - 10.1097/INF.0b013e3181a24730
UR  - 
NS  - Kosek 2008
N1  - 
ER  - 

TY  - JOUR
TI  - Effects of Shigella-, Campylobacter- and ETEC-associated diarrhea on childhood growth.
AU  - Lee, Gwenyth
AU  - Paredes Olortegui, Maribel
AU  - Peñataro Yori, Pablo
AU  - Black, Robert E.
AU  - Caulfield, Laura
AU  - Banda Chavez, Cesar
AU  - Hall, Eric
AU  - Pan, William K.
AU  - Meza, Rina
AU  - Kosek, Margaret
PY  - 2014
PD  - 2014 Oct
AB  - BACKGROUND: Studies examining the etiology-specific effects of diarrheal disease on growth are limited and variable in their analytic methods, making comparisons  difficult and priority setting based on these findings challenging. A study by  Black et al (Black RE, Brown KH, Becker S. Effects of diarrhea associated with  specific enteropathogens on the growth of children in rural Bangladesh.  Pediatrics. 1984;33:1004-1009.) examined the association between Shigella and  enterotoxigenic Escherichia coli-related disease and weight gain and linear  growth in Bangladeshi children aged 0-5 years. We estimated similar associations  in a 2002 cohort of 0- to 6-year-old children in the Peruvian Amazon. METHODS:  Diarrheal surveillence was conducted using household visits 3 times per week.  Anthropometry was collected monthly. Mixed-effect models were used to estimate  the association between Shigella, ETEC and Campylobacter diarrhea and weight gain  in a 2-month period and linear growth over a 9-month period. Diarrheal disease  burdens and growth intervals were quantified so as to be as comparable as  possible to the original report. RESULTS: Shigella- and ETEC-associated diarrhea  were not associated with diminished weight gain, although the association between  ETEC diarrhea and weight gain (-4.5 g/percent of days spent with ETEC, P = 0.098)  was twice that of other etiologic agents, as well as similar in magnitude to the  original report. Shigella-associated diarrhea was associated with decreased  linear growth (0.055 cm less growth/percent days, P = 0.008), also similar to the  original study. CONCLUSIONS: Our findings suggest that associations between  enteropathogen-specific diarrheal episodes and growth, particularly Shigella, are  comparable across geographic and epidemiological contexts.
JO  - The Pediatric infectious disease journal
PB  - 
CY  - 
VL  - 33
IS  - 10
PG  - 1004-1009
SP  - 1004
EP  - 1009
AN  - 
DO  - 10.1097/INF.0000000000000351
UR  - 
NS  - Kosek 2008
N1  - 
ER  - 

TY  - JOUR
TI  - Isolation and antibiotic susceptibility of Salmonella and Shigella strains isolated from children in Gaza, Palestine from 1999 to 2006.
AU  - Abu Elamreen, Farid H.
AU  - Sharif, Fadel A.
AU  - Deeb, Jamal Elshikh
PY  - 2008
PD  - 2008 Aug
AB  - BACKGROUND AND AIM: Diarrhea and acute gastroenteritis are among the leading causes of illnesses and death in infants and children throughout the world,  especially in developing countries, Globally, Salmonella and Shigella remain the  major contributors to acute enteric infections and diarrhea. METHODS: In the  present study, Shigella- and Salmonella-related diarrhea was studied among 3570  children in Gaza, Palestine from January 1999 to September 2006 to determine the  prevalence and the antimicrobial susceptibility of the isolates. RESULTS: The  frequency of isolation was 1.8% (65/3570) for Salmonella spp. and 0.8% (28/3570)  for Shigella spp. Shigella flexneri (16/28) was the most frequently isolated  Shigella species. Most of the Shigella isolates were resistant to  trimethoprim-sulfamethoxazole (89%), ampicillin (79%) and chloramphenicol (46%)  and most of the Salmonella isolates showed resistance to ampicillin (62%),  trimethoprim-sulfamethoxazole (35%), chloramphenicol (35%) and cephalexin (26%).  CONCLUSION: These data reinforce the need for continuous monitoring of  microbiological and antimicrobial surveillance and the necessity to regulate the  use of antimicrobials. According to the current study, ampicillin,  trimethoprim-sulfamethoxazole and chloramphenicol should not be used as empiric  treatment of diarrhea in children.
JO  - Journal of gastroenterology and hepatology
PB  - 
CY  - 
VL  - 23
IS  - 8 Pt 2
PG  - e330-333
SP  - e330
EP  - 333
AN  - 
DO  - 10.1111/j.1440-1746.2007.05139.x
UR  - 
NS  - 
N1  - 
ER  - 

TY  - JOUR
TI  - Microbiological and epidemiological aspects of rotavirus and enteric adenovirus infections in hospitalized children in Italy.
AU  - Carraturo, Antonio
AU  - Catalani, Valentina
AU  - Tega, Luciano
PY  - 2008
PD  - 2008 Jul
AB  - Rotaviruses and enteric adenoviruses are the most important causative agents of acute infantile gastroenteritis worldwide. From July 2005 to June 2007, 445 stool  specimens from pediatric patients hospitalized with acute diarrhea were collected  and tested for the presence of rotaviruses and enteric adenoviruses using an  immunochromatographic assay. Rotavirus infection was detected in 123 cases  (27.6%, ranging from 31.7% in 2005-2006 to 24.2% in 2006-2007); adenovirus  infection occurred in 17 cases (3.8%, 13 cases in 2005-2006 (6.3%) and 4 cases in  2006-2007 (1.7%). The highest prevalence was seen in children from 13 to 24  months for rotaviruses, and in children from 25 to 36 months for adenoviruses.  Rotavirus infection was detected with significantly higher frequency in children  up to 36 months old (32.0%) compared to the older children (19.9%) (P < 0.01).  Mixed infections were observed in 10 cases (6 rotavirus-adenovirus, and 4  rotavirus-Salmonella spp.). Rotavirus infection was found predominantly in winter  and spring with respect to autumn (P < 0.001) or summer (P < 0.05), with a peak  in February. Adenovirus infection had a major epidemic period in spring 2006,  peaking in March. Finally, this study indicates that many patients acquired  rotavirus infection (37.4%), and enteric adenovirus infection (41.2%) during  hospitalization for other underlying diseases.
JO  - The new microbiologica
PB  - 
CY  - 
VL  - 31
IS  - 3
PG  - 329-336
SP  - 329
EP  - 336
AN  - 
DO  - 
UR  - 
NS  - 
N1  - 
ER  - 

TY  - JOUR
TI  - Acute diarrhea due to enteropathogenic bacteria in patients at hospitals in Tehran.
AU  - Jafari, Fereshteh
AU  - Shokrzadeh, Leila
AU  - Hamidian, Mohammad
AU  - Salmanzadeh-Ahrabi, Siavash
AU  - Zali, Mohammad Reza
PY  - 2008
PD  - 2008 Jul
AB  - During a study examining causes of diarrhea from May 2004 to May 2005, 808 stool specimens were collected from patients with acute diarrhea in Tehran. Fecal  samples were cultured and identified according to the standard biochemical  methods. Molecular identification of enteropathogens was carried out by  amplification of their virulence genes by polymerase chain reaction. A total of  369 (45.6%) bacterial pathogens were recovered from 808 patients as follows:  Shigella spp., 155 (45.6%); diarrheagenic Escherichia coli 143 (38.8%);  Salmonella spp., 51 (13.8%); and Campylobacter spp., 20 (5.4%). Most of the  diarrheagenic E. coli were Shiga toxin-producing E. coli, with 64 (44.7%)  isolates, followed by 47 (32.9%) enterotoxigenic E. coli isolates; among Shigella  spp. isolates, 69 (44.5%) Shigella flexneri were predominant. The molecular  diagnosis of enteropathogens yielded a more accurate characterization of the  prevalence of diarrhea-causing bacterial strains in Iran. The present study  revealed a high prevalence of Shigella and diarrheagenic E. coli as the  predominant causes of bacterial diarrhea in this region of the world. These two  types of bacteria should therefore be considered when designing preventive  strategies for people living in Iran.
JO  - Japanese journal of infectious diseases
PB  - 
CY  - 
VL  - 61
IS  - 4
PG  - 269-273
SP  - 269
EP  - 273
AN  - 
DO  - 
UR  - 
NS  - Jafari 2008
N1  - 
ER  - 

TY  - JOUR
TI  - Diagnosis and prevalence of enteropathogenic bacteria in children less than 5 years of age with acute diarrhea in Tehran children's hospitals.
AU  - Jafari, F.
AU  - Garcia-Gil, L. J.
AU  - Salmanzadeh-Ahrabi, S.
AU  - Shokrzadeh, L.
AU  - Aslani, M. M.
AU  - Pourhoseingholi, M. A.
AU  - Derakhshan, F.
AU  - Zali, M. R.
PY  - 2009
PD  - 2009 Jan
AB  - INTRODUCTION: Acute diarrhea disease is the second cause of death among all infectious diseases in children younger than 5 years of age worldwide. The aim of  this study was to employ a combination of biochemical, microbiological and  molecular diagnostic techniques to investigate the stools of Iranian children  with acute diarrhea for bacterial enteropathogens. METHOD: Diarrheagenic  Escherichia coli, Shigella spp., Salmonella spp., Campylobacter spp. and Yersinia  spp., were investigated from June 2003 to June 2005, in 1087 children less than 5  years old with acute diarrhea. Stool specimens from children were studied for  enteropathogens both by standard culturing and molecular methods. This study was  designed on hospital based. RESULT: The highest incidence values were found in  the summer and in children less than 1-year-old (42.7%). The Pathogenic bacteria  recovered out from fecal samples of 555 (55.1%) patients had the following  profile: Shigella spp. (26.7%) was the most prevalent bacterial pathogen and  Shiga-like toxin producing E. coli (STEC) and Enteroaggregative E. coli (EAEC)  105 (18.9%) and 92 (16.6%) had the second and third highest prevalence,  respectively. Enteropathogenic E. coli (EPEC), Campylobacter, Salmonella and  Enterotoxigenic E. coli (ETEC) were found in 70 (12.6%), 60 (10.8%), 42 (7.6%),  and 38 (6.8%) positive samples, respectively. In this study neither Yersinia nor  E. coli O157:H7 were found. Of the 30 co-infections detected, Shigella flexneri  and Campylobacter jejuni accounted for more than 50%. CONCLUSION: Information  about the prevalence of wide-range Shigella and STEC may facilitate the control  and management of infant diarrhea diseases in Iran. The results of this study  suggest that comprehensive surveys are needed in different parts of the country  in order to identify the incidence of different enteropathogenic diarrhea,  especially diarrheagenic E. coli in children in Iran.
JO  - The Journal of infection
PB  - 
CY  - 
VL  - 58
IS  - 1
PG  - 21-27
SP  - 21
EP  - 27
AN  - 
DO  - 10.1016/j.jinf.2008.10.013
UR  - 
NS  - Jafari 2008
N1  - 
ER  - 

TY  - JOUR
TI  - Diarrheagenic Escherichia coli and Shigella strains isolated from children in a hospital case-control study in Hanoi, Vietnam.
AU  - Hien, Bui Thi Thu
AU  - Scheutz, Flemming
AU  - Cam, Phung Dac
AU  - Serichantalergs, Oralak
AU  - Huong, Tran Thu
AU  - Thu, Tran Minh
AU  - Dalsgaard, Anders
PY  - 2008
PD  - 2008 Mar
AB  - This case-control study detected and characterized Shigella and diarrheagenic Escherichia coli (DEC) types among Vietnamese children less than 5 years old. In  249 children with diarrhea and 124 controls, Shigella spp. was an important cause  of diarrhea (P < 0.05). We used multiplex PCR and DNA probes to detect  enteroinvasive E. coli (EIEC), enteroaggregative E. coli (EAggEC),  enteropathogenic E. coli (EPEC), attaching and effacing E. coli (A/EEC),  verocytotoxin-producing E. coli (VTEC), and enterotoxigenic E. coli (ETEC). The  prevalences of DEC in the diarrhea and control groups were 25.7 and 10.5%,  respectively. In 62 children with diarrhea, 64 DEC strains included 22 EAggEC  (8.8%), 2 EIEC (0.8%), 23 A/EEC (9.2%), 7 EPEC (2.8%), and 10 ETEC strains  (4.0%). Among controls, 13 DEC strains included 5 EAggEC strains (4.0%), 7 A/EEC  strains (5.6%), and 1 EPEC strain. The characterization of DEC by serotypes,  antimicrobial susceptibility patterns, virulence genes, and pulsed-field gel  electrophoresis showed the occurrence of many different and highly heterogenic  DEC subtypes, but common serotypes were found among ETEC, EIEC and EPEC,  respectively. Serotyping was used to distinguish between A/EEC and EPEC. However,  A/EEC, EPEC, and EAggEC were isolated at high frequency from both cases and  controls. Further in-depth studies are needed to better understand important  virulence factors of DEC, especially A/EEC, EPEC, and EAggEC.
JO  - Journal of clinical microbiology
PB  - 
CY  - 
VL  - 46
IS  - 3
PG  - 996-1004
SP  - 996
EP  - 1004
AN  - 
DO  - 10.1128/JCM.01219-07
UR  - 
NS  - 
N1  - 
ER  - 

TY  - JOUR
TI  - Detection of diarrheagenic Escherichia coli from children with and without diarrhea in Salvador, Bahia, Brazil.
AU  - Bueris, Vanessa
AU  - Sircili, Marcelo Palma
AU  - Taddei, Carla Romano
AU  - dos Santos, Maurilio Fernandes
AU  - Franzolin, Marcia Regina
AU  - Martinez, Marina Baquerizo
AU  - Ferrer, Suzana Ramos
AU  - Barreto, Mauricio Lima
AU  - Trabulsi, Luiz Rachid
PY  - 2007
PD  - 2007 Nov
AB  - We identified different diarrheagenic (DEC) Escherichia coli pathotypes isolated from 1,207 children with and without acute endemic diarrhea in Salvador, Bahia,  Brazil collected as part of a case-control study. Since the identification of DEC  cannot be based on only biochemical and culture criteria, we used a multiplex  polymerase chain reaction developed by combining five specific primer pairs for  Enteropathogenic Escherichia coli (EPEC), Shiga toxin-producing E. coli/  Enterohaemorrhagic E. coli (STEC/EHEC), Enterotoxigenic E. coli (ETEC) and  Enteroaggregative E. coli (EAEC) to detect these pathotypes simultaneously in a  single-step reaction. In order to distinguish typical and atypical EPEC strains,  these were tested for the presence of EAF plasmid. The prevalence of  diarrheagenic E. coli in this sample of a global case-control study was 25.4%  (259 patients) and 18.7% (35 patients) in the diarrhea group (1,020 patients) and  the control group (187 patients), respectively. The most frequently isolated  pathotype was EAEC (10.7%), followed by atypical EPEC (9.4%), ETEC (3.7%), and  STEC (0.6%). Typical EPEC was detected only in one sample. The prevalence of the  pathotypes studied in children with diarrhea was not significantly different from  that in children without diarrhea.
JO  - Memorias do Instituto Oswaldo Cruz
PB  - 
CY  - 
VL  - 102
IS  - 7
PG  - 839-844
SP  - 839
EP  - 844
AN  - 
DO  - 10.1590/s0074-02762007005000116
UR  - 
NS  - 
N1  - 
ER  - 

TY  - JOUR
TI  - Examination of diarrheal stools in Hat Yai City, South Thailand, for Escherichia coli O157 and other diarrheagenic Escherichia coli using immunomagnetic  separation and PCR method.
AU  - Kalnauwakul, Sineenart
AU  - Phengmak, Manthana
AU  - Kongmuang, Urairat
AU  - Nakaguchi, Yoshitsugu
AU  - Nishibuchi, Mitsuaki
PY  - 2007
PD  - 2007 Sep
AB  - A total of 493 stool samples from diarrheal patients in Songklanagarind Hospital, in southern Thailand, were examined for Escherichia coli O157 by the culture  method combined with an immunomagnetic separation (IMS) technique. E. coli O157  was not found, although the IMS-based method could detect 10(2)-10(3) CFU of  artificially inoculated O157/g of stool samples. Polymerase chain reaction was  also used for the detection and identification of diarrheagenic E coli from 530  stool samples. The target genes were eae for enteropathogenic E. coli (EPEC), stx  for enterohemorrhagic E. coli (EHEC), elt and est for enterotoxigenic E. coli  (ETEC), ipaH for enteroinvasive E. coli (EIEC), and aggR for enteroaggregative E.  coli (EAggEC). Fifty-eight diarrheagenic E. coli strains were detected in 55  stool samples (10%) from 32 children and 23 adults. These included 31 EAggEC  strains (5.8%), 13 ETEC strains (2.5%), 13 EPEC strains (2.5%), and one EIEC  strain (0.2%). EHEC was not detected. The diarrheagenic E. coli strains were  found mainly in children under 2 years of age (24 of 32 children). EAggEC strains  and ETEC strains were susceptible to several antibiotics whereas the EPEC strains  exhibited resistance to these antibiotics.
JO  - The Southeast Asian journal of tropical medicine and public health
PB  - 
CY  - 
VL  - 38
IS  - 5
PG  - 871-880
SP  - 871
EP  - 880
AN  - 
DO  - 
UR  - 
NS  - 
N1  - Josh Colston (2024-01-17 04:19:36)(Select): table 4; 
ER  - 

TY  - JOUR
TI  - Detection by PCR of eight groups of enteric pathogens in 4,627 faecal samples: re-examination of the English case-control Infectious Intestinal Disease Study  (1993-1996).
AU  - Amar, C. F. L.
AU  - East, C. L.
AU  - Gray, J.
AU  - Iturriza-Gomara, M.
AU  - Maclure, E. A.
AU  - McLauchlin, J.
PY  - 2007
PD  - 2007 May
AB  - The English case-control Infectious Intestinal Disease Study (1993-1996) failed to detect an enteric pathogen or toxin in 49% of cases of gastroenteritis. In the  present study, polymerase chain reaction (PCR) assays were applied to DNA and  cDNA generated from 4,627 faecal samples from cases and controls archived during  the original study for the detection of norovirus, rotavirus, sapovirus,  Campylobacter spp., Salmonella spp., enteroaggregative Escherichia coli,  Cryptosporidium spp., and Giardia spp. The percentage of archived samples from  cases and from controls in which at least one agent (or toxin) was detected  increased from 53% in the original study to 75% and from 19 to 42%, respectively,  after the application of PCR assays. Among cases, the following percentages of  enteric pathogens were detected: norovirus 36%, rotavirus A 31%, sapovirus 4%,  Salmonella spp. 6%, Campylobacter jejuni 13%, Campylobacter coli 2%, other  Campylobacter spp. 8%, enteroaggregative E. coli 6%, Giardia spp. 2%, and  Cryptosporidium spp. 2%. The present study provides additional insight into the  aetiology of infectious intestinal disease in England and highlights the  occurrence of viral infections in cases as well as in asymptomatic individuals.  Other notable findings include the frequent presence of Campylobacter spp. other  than C. jejuni or C. coli, the high frequency of multiple agents in 41% of cases  and in 13% of controls, and the variation in the aetiology and rate of infection  found for different age groups. The results demonstrate the greater sensitivity  of PCR-based methods compared to current conventional methods.
JO  - European journal of clinical microbiology & infectious diseases : official publication of the European Society of Clinical Microbiology
PB  - 
CY  - 
VL  - 26
IS  - 5
PG  - 311-323
SP  - 311
EP  - 323
AN  - 
DO  - 10.1007/s10096-007-0290-8
UR  - 
NS  - Amar 2007
N1  - Margaret Kosek (2023-11-29 01:43:21)(Select): to me it seems like this one, and not the prior should be included; Josh Colston (2023-09-26 06:57:20)(Select): Reanalysis of #13488; 
ER  - 

TY  - JOUR
TI  - A study of infectious intestinal disease in England: microbiological findings in cases and controls.
AU  - Tompkins, D. S.
AU  - Hudson, M. J.
AU  - Smith, H. R.
AU  - Eglin, R. P.
AU  - Wheeler, J. G.
AU  - Brett, M. M.
AU  - Owen, R. J.
AU  - Brazier, J. S.
AU  - Cumberland, P.
AU  - King, V.
AU  - Cook, P. E.
PY  - 1999
PD  - 1999 Jun
AB  - A study was undertaken to identify the microorganisms and toxins in stool specimens associated with infectious intestinal disease (IID) among cases in the  community and presenting to general practitioners (GPs) and in asymptomatic  controls. Population based cohorts were recruited from practice lists in 70  practices and followed for 26 weeks (cohort component). Seven hundred and  sixty-one cases of IID identified from the cohorts, 2893 cases who presented to  GPs in 34 of the practices (GP component), and age/sex matched control subjects  (555 and 2264, respectively) submitted stool specimens by post for comprehensive  microbiological examination. Campylobacter spp (12.2% of stools tested),  rotavirus group A (7.7%), and small round structured virus (SRSV) (6.5%) were the  organisms most commonly detected in the GP component. SRSV was identified in 7.0%  of cases in the community cohort. No target microorganisms or toxins were  identified in 45.1% and 63.1% of cases in the two components. Aeromonas spp,  Yersinia spp, and some enterovirulent groups of Escherichia coli were detected as  frequently in controls as in cases. The higher frequency of detection of  campylobacter, salmonella, and rotavirus among cases who presented to GPs than  among those in the community suggests that those pathogens cause more severe  illness. No enteropathogens were detected from a large proportion of cases  although comprehensive standard methods were used to seek them.
JO  - Communicable disease and public health
PB  - 
CY  - 
VL  - 2
IS  - 2
PG  - 108-113
SP  - 108
EP  - 113
AN  - 
DO  - 
UR  - 
NS  - Amar 2007
N1  - Margaret Kosek (2023-11-29 01:43:21)(Select): to me it seems like this one, and not the prior should be included; Josh Colston (2023-09-26 06:57:20)(Select): Reanalysis of #13488; 
ER  - 

TY  - JOUR
TI  - Rotavirus disease in young children from Hanoi, Vietnam.
AU  - Bodhidatta, Ladaporn
AU  - Lan, Nguyen Thi Phong
AU  - Hien, Bui Thu
AU  - Lai, Nong Vinh
AU  - Srijan, Apichai
AU  - Serichantalergs, Oralak
AU  - Fukuda, Caroline Dorworth
AU  - Cam, Phung Dac
AU  - Mason, Carl Jeffries
PY  - 2007
PD  - 2007 Apr
AB  - BACKGROUND: Pathogen prevalences and antimicrobial susceptibilities are essential for the rational development of preventive strategies for diarrheal diseases, but  little recent information from Vietnam is available. We prospectively studied the  prevalence of enteric pathogens in children less than 5 years of age with acute  diarrhea and in nondiarrhea controls in a city hospital in Hanoi, Vietnam for 1  year. METHODS: Enteric bacteria and viruses were detected by standard culture  methods, and enzyme immunoassay in 291 cases and 291 controls. RESULTS: Detection  rates of viral pathogens among cases and controls were 31% and 3% for rotavirus,  12% and 1% for astrovirus and 4% and 1% for adenovirus. For bacterial pathogens,  Aeromonas, Shigella, Salmonella, Campylobacter and enterotoxigenic E. coli were  isolated from cases and controls in 15% and 8%, 9% and 1%, 7% and 1%, 4% and 0%,  and 3% and 0%, respectively. The isolation of bacterial and viral pathogens  except for adenovirus was significantly lower in controls than cases.  Fluoroquinolones were effective against most bacterial enteropathogens, but  resistance was observed in 27% of Campylobacter isolates. CONCLUSIONS: Viral  etiologic agents especially rotavirus were the most important cause of acute  diarrhea in children less than 5 years of age in Hanoi. The burden of rotavirus  in young children in Hanoi warrants consideration of using the recently released  rotavirus vaccine.
JO  - The Pediatric infectious disease journal
PB  - 
CY  - 
VL  - 26
IS  - 4
PG  - 325-328
SP  - 325
EP  - 328
AN  - 
DO  - 10.1097/01.inf.0000257426.37289.8c
UR  - 
NS  - 
N1  - Josh Colston (2023-10-31 23:36:48)(Select): Table 1; 
ER  - 

TY  - JOUR
TI  - Prevalence of Campylobacter jejuni and enteric bacterial pathogens among hospitalized HIV infected versus non-HIV infected patients with diarrhoea in  southern India.
AU  - Kownhar, Hayath
AU  - Shankar, Esaki Muthu
AU  - Rajan, Ramachandran
AU  - Vengatesan, Appasamy
AU  - Rao, Usha Anand
PY  - 2007
PD  - 2007
AB  - A prevalence study on Campylobacter jejuni and other enteric bacterial pathogens was carried out in 200 HIV infected and 200 non-HIV infected subjects with  diarrhoeal symptoms at an AIDS Hospital in southern India. Diarrhoeal specimens  were inoculated onto standard culture media as well as onto Columbia and  Campylobacter blood agar media for C. jejuni isolation. All the C. jejuni  isolates were tested for antimicrobial susceptibility using Kirby-Bauer's method.  A significant difference in recovery rates was observed between the 2 groups in  relation to C. jejuni (p < or = 0.02; 95% CI 5.5 (1-10) and Shigella spp. (p < or  = 0.02; 95% CI 6.5 (1-12). 21 isolates of Shigella spp., 16 C. jejuni, 5  Salmonella typhi, 3 Arcobacter spp., 3 Yersinia enterocolitica, and 2 Aeromonas  hydrophila were recovered from the HIV infected cases. All the C. jejuni isolates  were sensitive to ciprofloxacin whereas 1 strain was resistant to nalidixic acid.  Interestingly, all the 29 Shigella spp. (21 from HIV and 8 from non-HIV cases)  were resistant to erythromycin and most were resistant to many other antibiotics  used. Our observations underline the need for epidemiological investigations to  screen C. jejuni and Shigella spp. in HIV infected subjects with diarrhoea and  analyse their antibiograms periodically to minimize disease burden in HIV/AIDS.
JO  - Scandinavian journal of infectious diseases
PB  - 
CY  - 
VL  - 39
IS  - 10
PG  - 862-866
SP  - 862
EP  - 866
AN  - 
DO  - 10.1080/00365540701393096
UR  - 
NS  - 
N1  - Josh Colston (2023-09-10 22:11:34)(Select): Table 1; 
ER  - 

TY  - JOUR
TI  - Microbial etiology of acute gastroenteritis in hospitalized children in Taiwan.
AU  - Chen, Shan-Ming
AU  - Ni, Yen-Hsuan
AU  - Chen, Huey-Ling
AU  - Chang, Mei-Hwei
PY  - 2006
PD  - 2006 Dec
AB  - BACKGROUND/PURPOSE: Viral infections are the most common causes of acute infectious diarrhea in the pediatric population. To explore any possible  microbial etiologies of acute gastroenteritis in children, we detected stool  viral antigen including rotavirus, adenovirus, norovirus and astrovirus. We also  studied the possible precipitating factors. METHODS: During a period of 1 year  (from October 2003 to September 2004), children from birth to 15 years old  admitted to the pediatric ward were prospectively surveyed. Stool specimens were  collected within 48 hours after admission and then frozen at -40 degrees C until  analysis. Enzyme immunoassay was used to detect rotavirus, astrovirus, norovirus  and adenovirus. Bacterial culture was performed at the same time. RESULTS: During  the study period, 82 stool samples were collected due to acute gastroenteritis  and fit the definition of a diarrhea episode. Forty-two (51.2%) patients with  viral infection, 11 (13.4%) with bacterial infection, and six (7.3%) with mixed  viral and bacterial infection were detected. The most prevalent virus was  rotavirus (35.4%), followed by norovirus (29.3%). The most prevalent cause of  bacterial infection was Salmonella (19.5%). With regard to clinical severity,  rotavirus resulted in longer hospital stay, higher rate of vomiting, stool occult  blood, leukocytosis, lower rate in stool pus cell, and C-reactive protein  elevation more than 5 mg/dL as compared with norovirus. Only the difference in  hospital stay reached significant statistical difference. CONCLUSION: Norovirus  is an important cause of acute gastroenteritis in children, although rotavirus is  still the leading cause of pediatric acute gastroenteritis.
JO  - Journal of the Formosan Medical Association = Taiwan yi zhi
PB  - 
CY  - 
VL  - 105
IS  - 12
PG  - 964-970
SP  - 964
EP  - 970
AN  - 
DO  - 10.1016/S0929-6646(09)60280-1
UR  - 
NS  - 
N1  - Margaret Kosek (2023-09-14 05:32:16)(Select): 82 samples; Josh Colston (2023-08-25 10:46:06)(Select): 82 samples; 
ER  - 

TY  - JOUR
TI  - Occurrence of enteropathogenic bacteria in children under 5 years with diarrhoea in south Tehran.
AU  - Dallal, M. M. S.
AU  - Khorramizadeh, M. R.
AU  - MoezArdalan, K.
PY  - 2006
PD  - 2006 Nov
AB  - This study was carried out on 1600 rectal swabs from children under 5 years of age admitted at the health centre in Islamshahr, Tehran province, Islamic  Republic of Iran, during 1998-99. The specimens were examined for various  bacterial pathogens. Isolation rates were: enteropathogenic Escherichia coli  6.8%, Shigella spp. 3.4%, Salmonella spp. 2.9%, Campylobacter spp. 0.9%, Yersinia  spp. 0.7%. The isolation rate was highest in the summer, except for Yersinia  spp., which was predominantly isolated in spring. The results of this study  demonstrate the significance of Yersinia spp. and Campylobacter spp. in patients  with diarrhoea.
JO  - Eastern Mediterranean health journal = La revue de sante de la Mediterranee orientale = al-Majallah al-sihhiyah li-sharq al-mutawassit
PB  - 
CY  - 
VL  - 12
IS  - 6
PG  - 792-797
SP  - 792
EP  - 797
AN  - 
DO  - 
UR  - 
NS  - 
N1  - 
ER  - 

TY  - JOUR
TI  - Diarrhea etiology in a Children's Hospital Emergency Department: a prospective cohort study.
AU  - Klein, Eileen J.
AU  - Boster, Daniel R.
AU  - Stapp, Jennifer R.
AU  - Wells, Joy G.
AU  - Qin, Xuan
AU  - Clausen, Carla R.
AU  - Swerdlow, David L.
AU  - Braden, Christopher R.
AU  - Tarr, Phillip I.
PY  - 2006
PD  - 2006 Oct 1
AB  - BACKGROUND: We evaluated the frequency of recovery of pathogens from children with diarrhea who presented to a pediatric emergency department and characterized  the associated illnesses, to develop guidelines for performing a bacterial  enteric culture. METHODS: We conducted a prospective cohort study of all patients  with diarrhea who presented to a large regional pediatric emergency department  during the period from November 1998 through October 2001. A thorough  microbiologic evaluation was performed on stool specimens, and the findings were  correlated with case, physician, and laboratory data. RESULTS: A total of 1626  stool specimens were studied to detect diarrheagenic bacteria and, if there was a  sufficient amount of stool, Clostridium difficile toxin (688 specimens),  parasites (656 specimens), and viruses (417 specimens). One hundred seventy-six  (47%) of 372 specimens that underwent complete testing yielded a bacterial  pathogen (Shiga toxin-producing Escherichia coli, 39 specimens [of which 28 were  serotype O157:H7]; Salmonella species, 39; Campylobacter species, 25; Shigella  species, 14; and Yersinia enterocolitica, 2), a viral pathogen (rotavirus, 85  specimens; astrovirus, 27; adenovirus, 18; or rotavirus and astrovirus, 8), a  diarrheagenic parasite (5 specimens); or C. difficile toxin (46 specimens).  Samples from 2 patients yielded both bacterial and viral pathogens. A model to  identify predictors of bacterial infection found that international travel,  fever, and the passing of >10 stools in the prior 24 h were associated with the  presence of a bacterial pathogen. Physician judgment regarding the need to  perform a stool culture was almost as accurate as the model in predicting  bacterial pathogens. CONCLUSIONS: Nearly one-half of the patients who presented  to the emergency department with diarrhea had a definite or plausible pathogen in  their stool specimens. We were unable to develop a model that was substantially  better than physician judgment in identifying patients for whom bacterial culture  would yield positive results. The unexpectedly high rate of C. difficile toxin  warrants further examination.
JO  - Clinical infectious diseases : an official publication of the Infectious Diseases Society of America
PB  - 
CY  - 
VL  - 43
IS  - 7
PG  - 807-813
SP  - 807
EP  - 813
AN  - 
DO  - 10.1086/507335
UR  - 
NS  - 
N1  - 
ER  - 

TY  - JOUR
TI  - Viral gastroenteritis in children hospitalised in Sicily, Italy.
AU  - Colomba, C.
AU  - De Grazia, S.
AU  - Giammanco, G. M.
AU  - Saporito, L.
AU  - Scarlata, F.
AU  - Titone, L.
AU  - Arista, S.
PY  - 2006
PD  - 2006 Sep
AB  - The aim of the present study was to describe the epidemiologic and clinical characteristics of acute viral gastroenteritis in hospitalised Italian children.  A total of 215 stool specimens were collected from January to December 2003 from  patients hospitalised in Palermo for acute diarrhoea. Samples were tested for  group A rotavirus, astrovirus, adenovirus, norovirus, enteropathogenic bacteria,  and parasites. Rotaviruses, mostly belonging to types G1-G4, were detected in  25.1% of samples, astrovirus in 7%, adenovirus in 6%, norovirus in 18.6%, and  bacterial agents in 17.2%. No parasitic infections were diagnosed. Mixed  infections represented 9.8% of all cases. The mean and median ages of children  with rotavirus gastroenteritis were lower than those of children with other  viruses (p = 0.029), with the highest median ages being found in  astrovirus-infected patients. Vomiting and dehydration were more frequent among  patients with viral infection (p < 0.01), and the severity score was  significantly higher for children infected with astrovirus or group A rotavirus  (p = 0.008). Rotavirus was the leading cause of prolonged hospitalisation (p =  0.005). In conclusion, viruses were confirmed in Italy as the most common cause  of severe enteric illness in childhood, with rotavirus types G1-G4, which  correspond to those included in the rotavirus vaccines being developed, playing  the main role. Routine testing should be introduced for noroviruses, since they  seem to represent an important cause of sporadic paediatric gastroenteritis.
JO  - European journal of clinical microbiology & infectious diseases : official publication of the European Society of Clinical Microbiology
PB  - 
CY  - 
VL  - 25
IS  - 9
PG  - 570-575
SP  - 570
EP  - 575
AN  - 
DO  - 10.1007/s10096-006-0188-x
UR  - 
NS  - 
N1  - 
ER  - 

TY  - JOUR
TI  - Surveillance for bacterial diarrhea and antimicrobial resistance in rural western Kenya, 1997-2003.
AU  - Brooks, John T.
AU  - Ochieng, John Benjamin
AU  - Kumar, Lata
AU  - Okoth, George
AU  - Shapiro, Roger L.
AU  - Wells, Joy G.
AU  - Bird, Michele
AU  - Bopp, Cheryl
AU  - Chege, Wairimu
AU  - Beatty, Mark E.
AU  - Chiller, Tom
AU  - Vulule, John M.
AU  - Mintz, Eric
AU  - Slutsker, Laurence
PY  - 2006
PD  - 2006 Aug 15
AB  - BACKGROUND: Diarrhea is a major cause of preventable illness in sub-Saharan Africa. Although most cases of bacterial gastroenteritis do not require  antimicrobial treatment, antimicrobial use is widespread. We examined the  bacterial causes of diarrhea and monitored antimicrobial susceptibilities of  isolates through clinic-based surveillance in a rural Kenyan community. METHODS:  From May 1997 through April 2003, diarrheal stool samples from persons presenting  to 4 sentinel health centers were cultured by standard techniques for routine  bacterial enteric pathogens, for which antimicrobial susceptibilities were  determined. A random subset of specimens was also evaluated for diarrheagenic  Escherichia coli. RESULTS: Among stool specimens from 3445 persons, 1092 (32%)  yielded at least 1 bacterial pathogen. Shigella species was most commonly  isolated (responsible for 16% of all illnesses; 54% of isolates were Shigella  flexneri). Campylobacter species and diarrheagenic E. coli predominated among  children aged <5 years and were progressively replaced by Shigella species with  increasing age. With the exception of Campylobacter species, susceptibility to  the antimicrobials used most widely in the community was low: <40% for all  isolates tested and <25% for Shigella species. Most persons were treated with an  antimicrobial to which their isolate was resistant. Susceptibility to specific  antimicrobials was inversely proportional to the frequency with which they were  prescribed. CONCLUSIONS: The utility of available antimicrobials for treating  bacterial diarrhea in rural western Kenya is substantially limited by reduced  susceptibility. More judicious use of appropriate antimicrobials is warranted.  Efforts to prevent illness through provision of clean water, improved hygiene,  and vaccine development should be strengthened.
JO  - Clinical infectious diseases : an official publication of the Infectious Diseases Society of America
PB  - 
CY  - 
VL  - 43
IS  - 4
PG  - 393-401
SP  - 393
EP  - 401
AN  - 
DO  - 10.1086/505866
UR  - 
NS  - 
N1  - 
ER  - 

TY  - JOUR
TI  - Aetiology of diarrhoea in a birth cohort of children aged 0-2 year(s) in rural Mirzapur, Bangladesh.
AU  - Hasan, Khundkar Z.
AU  - Pathela, Preeti
AU  - Alam, Korshed
AU  - Podder, Goutam
AU  - Faruque, Shah M.
AU  - Roy, Eliza
AU  - Haque, A. K. M. Fazlul
AU  - Haque, Rashidul
AU  - Albert, M. John
AU  - Siddique, Abul K.
AU  - Sack, R. Bradley
PY  - 2006
PD  - 2006 Mar
AB  - The incidence of aetiology-specific diarrhoea and the pathogenicity of infectious agents in a birth cohort (n=252) in rural Bangladesh were determined. Stool  specimens or rectal swabs were collected from diarrhoeal cases over two years and  routinely on a monthly basis. Stool samples from children with diarrhoea were  compared with stool samples from children without diarrhoea to calculate rates of  isolation and pathogenicity of agents. In total, 1750 stool specimens from  diarrhoea patients and 5679 stool specimens from children without diarrhoea were  tested. An infectious agent was identified in 58% of the stool specimens from  diarrhoea patients and 21.6% of the stool specimens from children without  diarrhoea. The most commonly-isolated pathogens from all specimens were  enterotoxigenic Escherichia coli (ETEC), enteroadherent E. coli, Shigella,  Campylobacter jejuni, Giardia, and rotavirus. ETEC (ST and LT-ST toxin),  enterotoxigenic Bacteroides fragilis, Shigella, and rotavirus were associated  more with disease than with asymptomatic infections. Aetiology-specific  infections were associated with acute episodes. The isolated enteropathogens were  essentially the same as those found in other tropical rural settings.  Enterotoxigenic B. fragilis was also identified as a pathogen. Ongoing vaccine  efforts focusing on Shigella, rotavirus, and ETEC would be useful.
JO  - Journal of health, population, and nutrition
PB  - 
CY  - 
VL  - 24
IS  - 1
PG  - 25-35
SP  - 25
EP  - 35
AN  - 
DO  - 
UR  - 
NS  - 
N1  - Josh Colston (2024-10-04 05:08:55)(Included): 1748 diarrheal samples from 252 subjects. Multiple samples per subject. Cannot calculate prevalence.; 
ER  - 

TY  - JOUR
TI  - Etiology of childhood diarrhea in Zliten, Libya.
AU  - Ali, Mustafa B.
AU  - Ghenghesh, Khalifa S.
AU  - Aissa, Ridha B.
AU  - Abuhelfaia, Ali
AU  - Dufani, Mohamed
PY  - 2005
PD  - 2005 Nov
AB  - OBJECTIVE: To determine the etiological agents of diarrhea in children from a small semi-urban city in Libya and the association of age, gender, seasonal  variation, breast-feeding, source of water for drinking, or antibiotic use with  the isolation of enteropathogens and whether such agents are community or  hospital acquired. METHODS: Using standard microbiological techniques we examined  stool samples from 169 children (70 females) aged a few days to 12 years with  acute diarrhea for viral, bacterial and parasitological agents. We used the disc  diffusion method to determine the susceptibility of bacterial pathogens to  antimicrobial agents. We carried out the study between April 2000 to March 2001.  RESULTS: We detected a single agent in 44.4%, rotavirus in 26.6%, Salmonella in  13.6%, and Cryptosporidium in 13% of patients and other enteric pathogens,  Shigella in 3.6%, Aeromonas in 5.5%, Entamoeba histolytica/dispar in 11.8, and  Giardia lamblia in 1.2%. Serotyping of isolated Salmonella resulted in 21 being  Salmonella enteric serotype heidelberg and 3 Salmonella enteritidis. We detected  both serotypes in one child. More than 75% of the isolated Salmonella were  resistant to 6 different commonly used antimicrobial agents. CONCLUSION: We found  rotavirus, non-typhoid Salmonella and Cryptosporidium to be the most important  enteric agents associated with childhood diarrhea in Zliten. The isolated  bacterial pathogens showed high resistant rates, particularly among the  Salmonella, to the commonly used antimicrobial agents. The ease of which one can  obtain these drugs in Zliten may play a role in such resistance.
JO  - Saudi medical journal
PB  - 
CY  - 
VL  - 26
IS  - 11
PG  - 1759-1765
SP  - 1759
EP  - 1765
AN  - 
DO  - 
UR  - 
NS  - 
N1  - 
ER  - 

TY  - JOUR
TI  - Etiology of diarrhea in pediatric outpatient settings.
AU  - Denno, Donna M.
AU  - Stapp, Jennifer R.
AU  - Boster, Daniel R.
AU  - Qin, Xuan
AU  - Clausen, Carla R.
AU  - Del Beccaro, Kathryn H.
AU  - Swerdlow, David L.
AU  - Braden, Christopher R.
AU  - Tarr, Phillip I.
PY  - 2005
PD  - 2005 Feb
AB  - BACKGROUND: The frequency with which bacteria cause diarrhea evaluated in ambulatory settings is often unknown. We attempted to determine the microbiologic  etiology of diarrhea in a private pediatric practice (site A) and a clinic  serving largely immigrant children (site B) and to establish guidelines for  bacterial culture. METHODS: Children with diarrhea were prospectively enrolled,  and their stools were examined for diarrheagenic bacteria, viruses and parasites.  RESULTS: A total of 123 and 103 children were enrolled at sites A and B,  respectively. Stools from all (100%), 126 (55.8%), 104 (46.0%) and 75 (33.2%)  were tested for bacterial enteric pathogens, parasites, Clostridium difficile  toxin and viruses, respectively. Of the 75 patients whose stool underwent  complete testing, 36 (48%) contained at least 1 definitive or plausible pathogen.  Twelve stools (5.3%) tested positive for bacteria [Campylobacter jejuni (n = 7),  Yersinia enterocolitica, Shigella flexneri, Shigella sonnei, Salmonella serogroup  D and Salmonella Braenderup (n = 1 each)]. One contained Blastocystis hominis, 8  contained C. difficile toxin and 16 contained viruses (9 rotavirus, 5 adenovirus  and 2 astrovirus). Visible fecal blood (P = 0.029), increased stool frequency (P  = 0.035), abdominal tenderness (P = 0.011) and fecal white (P < 0.001) or red  blood cells (P = 0.002) were associated with bacterial infection. All children  with stool yielding diarrheagenic bacteria or C. difficile toxin had at least 1  of these factors, but so did 75% of children without these agents (positive  predictive value, 11%; negative predictive value, 100%; sensitivity, 100%;  specificity, 25%). CONCLUSIONS: The bacterial diarrhea prevalence is similar to  that in other ambulatory studies, although the spectrum differs. Exclusion  criteria for stool testing in diarrhea remain elusive. Studies to determine the  etiology of unexplained diarrhea and cost-effective algorithms for diarrhea  diagnosis, are needed.
JO  - The Pediatric infectious disease journal
PB  - 
CY  - 
VL  - 24
IS  - 2
PG  - 142-148
SP  - 142
EP  - 148
AN  - 
DO  - 10.1097/01.inf.0000151031.47761.6d
UR  - 
NS  - 
N1  - Margaret Kosek (2023-11-07 04:44:20)(Select): Also, try to combine sites to increase number per age bin; Margaret Kosek (2023-11-07 04:43:22)(Select): Note old time diagnostics- culture based for bacteria, cell culture based for C diff, microscope for parasites, ELISA for viruses; 
ER  - 

TY  - JOUR
TI  - Prevalence of rotavirus, adenovirus and astrovirus infection in young children with gastroenteritis in Gaborone, Botswana.
AU  - Basu, G.
AU  - Rossouw, J.
AU  - Sebunya, T. K.
AU  - Gashe, B. A.
AU  - de Beer, M.
AU  - Dewar, J. B.
AU  - Steele, A. D.
PY  - 2003
PD  - 2003 Dec
AB  - OBJECTIVE: To determine the prevalence of three enteric viruses, namely rotavirus, adenovirus and astrovirus, as agents of diarrhoea in and around  Gaborone, Botswana. DESIGN: The sample were categorised into four groups  according to the age of the patient: 0-3 months, 4-6 months, 7-12 months and  25-60 months. Total monthly samples across age groups formed basis for  calcultating seasonal prevalence of rotavirus infection. SETTING: Stool samples  were collected from three medical laboratories in Gaborone and one in the town of  Mochudi. These were collected from children under the age of five years with  gastroenteritis. SUBJECTS: Stool samples were collected between March 2001 and  February 2002 from 346 children less than five years of age suffering from  gastroenteritis. These samples had been sent to medical laboratories for  microbiological examination. METHODS: The samples were screened for rotavirus  (RV), adenovirus (Ad) and astrovirus (AsV) antigens using commercially available  ELISA kits. The Ad positive samples were further analysed by commercially  available group specific Ad type 40/41 Enzyme Immuno Assays (EIA). RESULTS:  Shedding of RV was detected in 9.2%, Ad in 7.8% and AsV in 2.7% of the samples  analysed. The enteric Ad (types 40 and 41) were detected in 2% of the samples and  the remaining 5.8% of Ad positive samples were non-enteric Ad. An increase of RV  was noted in the autumn-winter season but no seasonal pattern was observed in Ad  shedding. Seasonal prevalence of AsV could not be determined. The average age of  children infected with these agents was less than one year. CONCLUSION: The  incidence of rotavirus infection amongst children in Botswana appears to be  relatively low. The prevalence rate of adenovirus and astrovirus is similar to  other studies in parts of Southern Africa. However, continued enteric virus  surveillance and epidemiology amongst this group is required.
JO  - East African medical journal
PB  - 
CY  - 
VL  - 80
IS  - 12
PG  - 652-655
SP  - 652
EP  - 655
AN  - 
DO  - 10.4314/eamj.v80i12.8783
UR  - 
NS  - 
N1  - 
ER  - 

TY  - JOUR
TI  - Epidemiologic and clinical characteristics of acute diarrhea with emphasis on Entamoeba histolytica infections in preschool children in an urban slum of Dhaka,  Bangladesh.
AU  - Haque, Rashidul
AU  - Mondal, Dinesh
AU  - Kirkpatrick, Beth D.
AU  - Akther, Selim
AU  - Farr, Barry M.
AU  - Sack, R. Bradley
AU  - Petri, William A. Jr
PY  - 2003
PD  - 2003 Oct
AB  - The epidemiology, clinical features, nutritional status, and causative agents of diarrhea were studied in 289 Bangladeshi children (147 boys and 142 girls) 2-5  years old. The use of improved diagnostic tests for amebiasis enabled for the  first time analysis of the contribution of Entamoeba histolytica to total  diarrheal illness in this community setting. The average incidence rate of  diarrhea was 1.8/child-year, and the average number of diarrheal days was 3.7  days/child-year over an average observation period of 2.8 years/child.  Seventy-five percent of the diarrheal episodes were < or = 2 days in duration.  Persistent diarrhea was relatively uncommon (0.2% of the children) and chronic  diarrhea was observed in only one episode. Compared with malnourished and/or  stunted children, better-nourished children experienced significantly fewer  diarrheal episodes. The diarrheal incidence rate for children with blood group A  was significantly less that that of the children with blood groups O and AB. The  most frequent bacterial enteropathogens isolated from diarrheal stool specimens  were enterotoxigenic Escherichia coli (9%) and Aeromonas species (9%), followed  by Plesimonas shigelloides (4%) and Shigella flexneri (3.8%). Rotavirus was the  most common viral agent isolated from diarrheal stool samples (5%). Giardia  lamblia, Cryptosporidium parvum, and E. histolytica were identified in 11%, 8.4%,  and 8%, respectively, of the diarrheal stool specimens. Dysentery was observed in  7.7% of all diarrheal episodes. The most common pathogens isolated from  dysenteric stool were S. flexneri (11.6%), Aeromonas sp. (10%), E. histolytica  (8.7%), Campylobacter jejunii (5.8%), P. shigelloides (4.3%), and A. caviae  (4.3%). The overall incidence rate of E. histolytica-associated diarrhea was  0.08/child-year. Visible blood and hemoccult test-detected blood loss was found  in 7% and 25%, respectively, of cases of E. histolytica-associated diarrhea.  Children who had recovered from a diarrheal episode with E. histolytica, but not  E. dispar, had half the chance of developing subsequent E. histolytica-associated  diarrhea, consistent with the development of species-specific acquired immunity.  In conclusion, the use of modern diagnostic tests demonstrated that E.  histolytica contributed to overall morbidity from diarrheal illness.  Understanding the etiology, frequency, and consequences of acute diarrhea in  children from a developing country should aid in the design of interventions to  improve child health.
JO  - The American journal of tropical medicine and hygiene
PB  - 
CY  - 
VL  - 69
IS  - 4
PG  - 398-405
SP  - 398
EP  - 405
AN  - 
DO  - 
UR  - 
NS  - 
N1  - Josh Colston (2024-10-04 03:56:47)(Included): 893 diarrheal stools from 289 subjects. Multiple observations per subject. Cannot calculate prevalence.; Margaret Kosek (2024-04-13 03:12:03)(Select): see table 6; Josh Colston (2024-04-03 12:33:32)(Select): Multiple samples per child. No way to calculate prevalence.; 
ER  - 

TY  - JOUR
TI  - Intestinal parasites in children with diarrhea in Delhi, India.
AU  - Kaur, Ravinder
AU  - Rawat, Deepti
AU  - Kakkar, Manish
AU  - Uppal, Beena
AU  - Sharma, V. K.
PY  - 2002
PD  - 2002 Dec
AB  - The parasitic causes of diarrhea in children in Delhi were determined by the direct smear technique; stool specimens of 127 children were examined for  intestinal parasites. In 59 cases (46.5%) intestinal helminths and protozoa were  demonstrated. Ascaris lumbricoides was observed in 1 (0.8%) case, while Trichuris  trichiura was the finding in 3 (2.4%). Protozoal parasites included Giardia  intestinalis and Entamoeba histolytica in 14 (11%) cases each, Balantidium coli  in 3 (2.4%) cases and Cryptosporidium spp in 24 (18.9%) patients. Mixed infection  was not seen in any of the cases. Intestinal parasites may increase  susceptibility to infection with other intestinal pathogens and therefore with  the help of a simple technique, like direct fecal smear examination. rapid  diagnosis can be made and specific therapy instituted.
JO  - The Southeast Asian journal of tropical medicine and public health
PB  - 
CY  - 
VL  - 33
IS  - 4
PG  - 725-729
SP  - 725
EP  - 729
AN  - 
DO  - 
UR  - 
NS  - 
N1  - 
ER  - 

TY  - JOUR
TI  - Causative pathogens of severe diarrhea in children.
AU  - Ismaeel, Abdulrahman Y.
AU  - Jamsheer, Afaf E.
AU  - Yousif, Ahmed Q.
AU  - Al-Otaibi, Mohammad A.
AU  - Botta, Giuseppe A.
PY  - 2002
PD  - 2002 Sep
AB  - OBJECTIVES: To investigate the enteropathogens in children with diarrhea attending Salmaniya Medical Complex, Bahrain. METHODS: Fecal samples from 805  children up to 15 years were examined for parasites, ova and cysts by direct wet  preparation, formol-ether concentration and modified Ziehl-Neelsen stain, during  the period November 1998 through to June 2000. Samples were cultured for  Salmonella, Shigella, Campylobacter and Enteropathogenic Escherichia coli.  Antibiotic sensitivity tests were performed on the relevant clinical isolates by  agar disk diffusion method. All stools from children below 3 years of age (653  samples) were processed for adenovirus and rotavirus using a commercially  available latex agglutination test (Diarlex). In addition, reverse  transcription-polymerase chain reaction was performed on 200 randomly selected  samples using oligonucleotide primers for Rotavirus A, B and C. RESULTS: Four  subjects were found positive for parasites. Eighty-three (10.3%) samples were  found positive for Salmonella (46 isolates), Shigella (26 isolates),  Campylobacter jejuni (7 isolates), and Enteropathogenic Escherichia coli (4  isolates). Rotavirus was found in 91 (13.9%) samples and 4 samples (0.6%) were  found positive for adenovirus. Out of 200 samples examined by reverse  transcription-polymerase chain reaction, 73 (36.5%) were positive for group A  rotavirus. CONCLUSIONS: Rotavirus type A appeared to be the most common single  agent in our pediatric population, followed by the classical bacterial pathogens.  Adenovirus and parasites appeared to play a very minor role in diarrhea. Thus, we  suggest the introduction of rotavirus diagnostic tests in microbiological  examination of diarrheic stools of children below 3 years of age.
JO  - Saudi medical journal
PB  - 
CY  - 
VL  - 23
IS  - 9
PG  - 1064-1069
SP  - 1064
EP  - 1069
AN  - 
DO  - 
UR  - 
NS  - 
N1  - 
ER  - 

TY  - JOUR
TI  - Identification of viral agents causing gastroenteritis among children in Buenos Aires, Argentina.
AU  - Bereciartu, Alesio
AU  - Bok, Karin
AU  - Gómez, Jorge
PY  - 2002
PD  - 2002 Aug
AB  - BACKGROUND: Gastroenteritis is one of the most common diseases affecting children and rotavirus is the major etiological agent worldwide. Although the role of  rotaviruses as a causal agent of gastroenteritis has been previously established  in Argentina, little is known about the frequency of other gastrointestinal  viruses. OBJECTIVES: The present study was designed to determine the frequency of  calicivirus in comparison with rotavirus, astrovirus and adenovirus type 40/41 in  our country. STUDY DESIGN: Sixty six diarrhea patients (10%) =3 years of age,  were randomly selected from a previous series (9/1997-8/1998) and virus frequency  determined using RT-PCR and/or commercial EIAs. In addition, we sequenced the RNA  polymerase region of calicivirus-positive samples to characterize Argentine  strains. RESULTS: We detected at least one viral agent in 48.5% (32/66) of the  patients. Rotavirus, calicivirus, astrovirus, and enteric adenovirus were found  in 17, 16, 5, and 2 children, respectively. Sequence analysis of 4 calicivirus  positive samples allowed us to identify a strain clustered to Lorsdale virus, one  strain clustered with Manchester virus and two strains clustered with London/92  virus. CONCLUSIONS: Our data suggest that calicivirus and rotavirus are major  agents of gastroenteritis in children younger than 3 years of age in Buenos  Aires, Argentina. Unfortunately, viral diagnosis is seldom available in Argentine  hospitals and coproculture results are mostly negative. Our data supports the  need to develop rapid and sensitive tests for calicivirus diagnosis. The  introduction of affordable viral diagnosis in our pediatric hospitals will  improve patient care by reducing the unnecessary use of antibiotics.
JO  - Journal of clinical virology : the official publication of the Pan American Society for Clinical Virology
PB  - 
CY  - 
VL  - 25
IS  - 2
PG  - 197-203
SP  - 197
EP  - 203
AN  - 
DO  - 10.1016/s1386-6532(02)00010-0
UR  - 
NS  - 
N1  - 
ER  - 

TY  - JOUR
TI  - Enteric pathogens, intestinal permeability and nitric oxide production in acute gastroenteritis.
AU  - Kukuruzovic, Renata
AU  - Robins-Browne, Roy M.
AU  - Anstey, Nicholas M.
AU  - Brewster, David R.
PY  - 2002
PD  - 2002 Aug
AB  - BACKGROUND: Aboriginal children hospitalized with diarrheal disease in northern Australia have high rates of acidosis, hypokalemia and osmotic diarrhea, as well  as abnormal small bowel permeability and elevated nitric oxide (NO) production.  METHODS: In a study of 291 diarrheal admissions and 84 controls, we examined the  relationship of diarrheal severity outcomes with specific enteric pathogens. NO  production was measured by urine nitrate plus nitrite excretion on a low nitrate  diet, small bowel permeability by the lactulose:rhamnose ratio on a timed blood  specimen and stool pathogens by standard microbiologic investigations and PCR.  RESULTS: The addition of diagnostic tests for diarrheagenic Escherichia coli to  standard stool microbiologic testing increased the rate of specific diagnoses  from 53% to 75%, but with multiple pathogens isolated from 34%. The most  frequently isolated pathogens from diarrheal patients were enteroaggregative E.  coli (28.9%), rotavirus (26.5%), enteropathogenic E. coli (17.2%), Salmonella  spp. (10.7%), Cryptosporidium parvum (7.2%) and Strongyloides stercoralis (7.2%).  High geometric mean permeability ratios (95% confidence intervals) occurred with  rotavirus (19.6; 15.3 to 25.1), enteroaggregative E. coli (21.2; 15.3 to 29.3)  and Cryptosporidium (23.0; 15.1 to 35.1) compared with 9.4 (6.8 to 13.1) for no  pathogens. NO production was highest for Cryptosporidium (3.7; 2.3 to 6.1)  compared with 0.6 (0.4 to 1.1) for no pathogens. Multiple regression analysis  revealed significant associations (P < 0.001) for rotavirus with acidosis and  osmotic diarrhea, for Strongyloides with wasting and hypokalemia and for  Cryptospoidium with severe and prolonged diarrhea. CONCLUSIONS: Cryptosporidium,  Strongyloides, rotavirus and enteroaggregative E. coli are important contributors  to the severe manifestations of acute gastroenteritis in Australian Aboriginal  children.
JO  - The Pediatric infectious disease journal
PB  - 
CY  - 
VL  - 21
IS  - 8
PG  - 730-739
SP  - 730
EP  - 739
AN  - 
DO  - 10.1097/00006454-200208000-00007
UR  - 
NS  - 
N1  - Josh Colston (2023-09-08 06:16:57)(Select): They oversampled Aboriginal children; 
ER  - 

TY  - JOUR
TI  - Shiga toxin-producing Escherichia coli in children with diarrhea: a prospective point-of-care study.
AU  - Klein, Eileen J.
AU  - Stapp, Jennifer R.
AU  - Clausen, Carla R.
AU  - Boster, Daniel R.
AU  - Wells, Joy G.
AU  - Qin, Xuan
AU  - Swerdlow, David L.
AU  - Tarr, Phillip I.
PY  - 2002
PD  - 2002 Aug
AB  - OBJECTIVE: To conduct a prospective cohort study to determine the frequency and characteristics of Shiga toxin (Stx)-producing Escherichia coli (STEC) infections  in children with diarrhea attending an emergency department and a private clinic  in Seattle, Washington. METHODS: Between November 1998 and October 2001, 1851  stools were processed for STEC by sorbitol-MacConkey (SMAC) agar screening and a  commercial Stx enzyme immunoassay (EIA). RESULTS: STEC belonging to serotypes  O157:H7 (n = 28), O103:H2 (n = 4), O118:H16 (n = 2), O26:H11, O111:nonmotile,  O111:H8, O121:H19, and O rough:H11 (n = 1 each) were recovered from 39 (2.1%)  stools. EIA and SMAC agar detected 89% and 100% of the patients with E coli  O157:H7, respectively. E coli O157:H7-infected patients had significantly higher  frequencies of bloody stools, fecal leukocytes, and abdominal tenderness and  shorter symptom duration. Hemolytic uremic syndrome developed in 5 (18%) and none  of the children infected with E coli O157:H7 and non-O157:H7 STEC, respectively  (P =.30). CONCLUSIONS: E coli O157:H7 is the predominant STEC in this population.  Children infected with E coli O157:H7 have clinical presentations different from  those whose stools contain non-O157:H7 STEC. Culture and Stx detection are needed  to optimally detect STEC of all serotypes in stools. SMAC agar screening should  not be replaced by EIA.
JO  - The Journal of pediatrics
PB  - 
CY  - 
VL  - 141
IS  - 2
PG  - 172-177
SP  - 172
EP  - 177
AN  - 
DO  - 10.1067/mpd.2002.125908
UR  - 
NS  - 
N1  - Margaret Kosek (2023-11-07 05:00:30)(Select): Health care facility based; Josh Colston (2023-08-29 06:51:37)(Select): Other bacteria reported in results paragrpah 1; 
ER  - 

TY  - JOUR
TI  - [Enteric infections in Perugia's area: laboratory diagnosis, clinical aspects and epidemiology during 2001].
AU  - Crotti, Daniele
AU  - D'Annibale, Maria Letizia
AU  - Fonzo, Giovanna
AU  - Medori, Maria Chiara
AU  - Ubaldi, Manuela
PY  - 2002
PD  - 2002 Jun
AB  - During 2001 we analyzed 523 stool specimens (330 children, 193 adults) of patients with recent diarrhoea. We processed all specimens for protozoa,  rotavirus, adenovirus, toxin A of C. difficile, and usual enteropathogen  bacteria. Salmonella prevailed in 12.8% of cases (16.4% among children, 6.7%  among adults), Campylobacter in 9.9% (11.5% and 7.3%), C. difficile toxin A  producer in 11.3% (13.7% and 8.1%); other bacteria generally prevailed in 2.4%,  protozoa in 2.7%. Among children rotavirus prevailed in 41.4%, adenovirus in  3.6%. Enteritis prevailed in children between 1 and 6 years of age. All pathogens  were reported during all the seasons, but salmonellosis and campylobacteriosis  were more frequent during spring and summer, rotavirus infections during the  winter. Non particular and/or specific correlations could be observed between  clinical manifestations and pathogen agents; anyway only bacteria were identified  among invasive enterites. Vomitus was more frequent in rotavirus infections.  Finally the Authors suggest a rational and efficacious methodology for diagnosis  of presumptive infectious diarrhoeas.
JO  - Le infezioni in medicina
PB  - 
CY  - 
VL  - 10
IS  - 2
PG  - 81-87
SP  - 81
EP  - 87
AN  - 
DO  - 
UR  - 
NS  - 
N1  - Josh Colston (2024-01-16 04:09:26)(Select): Translator Lapo Gras has deemed this eligible; 
ER  - 

TY  - JOUR
TI  - Rotavirus and enteric pathogens in infantile diarrhoea in Manipal, South India.
AU  - Ballal, Mamatha
AU  - Shivananda, P. G.
PY  - 2002
PD  - 2002 May
AB  - The etiology of Rotavirus in acute diarrhoeal illness in children 0-5 years of age, admitted to the pediatric wards of Kasturba Medical College Hospital,  Manipal was studied over a period of 5 years. Rotavirus in the faeces detected by  Latex agglutination test accounted for 19.56% of the diarrhoea with maximum  incidence (65%) in the 7-12 months of age group. Bacterial aetiological agents  continued to play a significant role (69.6%) in diarrhoeal diseases.  Enteroaggregative E. coli was common in the age group between 25-36 months,  Shigellosis in 37-60 months and Salmonella typhimurium enteritis in 7-12 months  of age. The other pathogens isolated were vibrio cholerae (4.98%), species of  aeromonas (15.92%), along with cryptosporidium (6.47%) and candida albicans  (3.98%). In a control group consisting of 100 children without history of  diarrhoea, 2 were positive for rotavirus, 3 for cryptosporidium and 12 for  Escherichia coli.
JO  - Indian journal of pediatrics
PB  - 
CY  - 
VL  - 69
IS  - 5
PG  - 393-396
SP  - 393
EP  - 396
AN  - 
DO  - 10.1007/BF02722628
UR  - 
NS  - 
N1  - 
ER  - 

TY  - JOUR
TI  - [Acute Gastroenteritis in hospitalized children. 14-Year evolution].
AU  - Alcalde Martín, C.
AU  - Gómez López, L.
AU  - Carrascal Arranz, M. I.
AU  - Blanco Del Val, A.
AU  - Marcos Andrés, H.
AU  - Bedate Calderón, P.
AU  - González Pérez, A.
AU  - Jiménez Mena, E.
PY  - 2002
PD  - 2002 Feb
AB  - OBJECTIVES: To analyze the etiology and evolution of patients with acute gastroenteritis hospitalized in our pediatric department and to study the  clinical and laboratory differences between acute viral and bacterial  gastroenteritis. PATIENTS AND METHODS: We studied the children with a diagnosis  of acute gastroenteritis, aged between 0 and 14 years, who were consecutively  admitted between 1987 and 2000. Differences were considered statistically  significant if p < 0.05. RESULTS: A total of 2,613 patients diagnosed with acute  gastroenteritis were hospitalized (10.4 % of hospital admissions). The most  common pathogens isolated were rotaviruses (46.5 %), followed by Salmonella (32.6  %) and Campylobacter (19.3 %). Hospital admissions due to Salmonella (p <  0.0001), other bacteria (Escherichia coli and Shigella) (p < 0.002) and  adenoviruses (p < 0.01) significantly decreased. Rotaviruses were the most  frequently detected pathogens in winter and in children aged less than 1 year (p  < 0.0001). The incidence of Salmonella spp was greater in summer and in children  older than 2 years (p < 0.0001). The incidence of hyperthermia (rectal  temperature higher than 38.5 degreeC) (p < 0.0001), dehydration (p < 0.0005) and  fecal blood (p < 0.0001) was higher in bacterial diarrheas. Erythrocyte  sedimentation rate (p < 0.001) and leukocyte counts were higher in bacterial  gastroenteritis (p < 0.01). CONCLUSIONS: Rotaviruses were the most frequently  isolated enteropathogens. The features that best distinguished between bacterial  and viral diarrhea were hyperthermia and fecal blood. Hospital admissions due to  Salmonella Shigella E. coli, and adenoviruses significantly decreased.
JO  - Anales espanoles de pediatria
PB  - 
CY  - 
VL  - 56
IS  - 2
PG  - 104-110
SP  - 104
EP  - 110
AN  - 
DO  - 
UR  - 
NS  - 
N1  - 
ER  - 

TY  - JOUR
TI  - Prospective study of the incidence of diarrhoea and prevalence of bacterial pathogens in a cohort of Vietnamese children along the Red River.
AU  - Isenbarger, D. W.
AU  - Hien, B. T.
AU  - Ha, H. T.
AU  - Ha, T. T.
AU  - Bodhidatta, L.
AU  - Pang, L. W.
AU  - Cam, P. D.
PY  - 2001
PD  - 2001 Oct
AB  - We prospectively studied diarrhoea incidence among 1655 children < 5 years of age in northern Vietnam for 1 year using primarily passive surveillance. Standard  culture methods were used to detect bacterial pathogens. Overall 2160 cases  occurred (13 cases/child per year). Peak rates of diarrhoea occurred in children  < 12 months old. Rates ranged from 3.3 cases/child per year in children < 1 year  old, to 0.7 cases/child per year in 4-year-olds. Campylobacter, shigella and  enterotoxigenic Escherichia coli were most commonly isolated. Rates detected by  active surveillance were about twice those detected passively. S. flexneri was  the most common shigella serogroup (65 %). S. flexneri serotypes 6, 4, 1 and Y  were most common, but 40% were untypable using commercial antisera. The data  illustrate important regional differences in pathogen prevalence and shigella  serotype distribution. Shigella vaccine development strategies, commonly  targeting S. flexneri 2a, S. sonnei and S. dysenteriae 1, will have little impact  on diarrhoea rates in Vietnam.
JO  - Epidemiology and infection
PB  - 
CY  - 
VL  - 127
IS  - 2
PG  - 229-236
SP  - 229
EP  - 236
AN  - 
DO  - 10.1017/s0950268801005933
UR  - 
NS  - 
N1  - 
ER  - 

TY  - JOUR
TI  - Phenotypic and genetic analysis of diarrhea-associated Escherichia coli isolated from children in the United Kingdom.
AU  - Knutton, S.
AU  - Shaw, R.
AU  - Phillips, A. D.
AU  - Smith, H. R.
AU  - Willshaw, G. A.
AU  - Watson, P.
AU  - Price, E.
PY  - 2001
PD  - 2001 Jul
AB  - BACKGROUND: A hospital-based study was performed to (1) compare phenotypic and genotypic diagnostic tests for enteropathogenic Escherichia coli,  enteroaggregative E. coli, and diffuse-adhering E. coli (collectively termed  adherent E. coli) and (2) to assess the importance of these different classes of  adherent E. coli as causes of infant diarrhea in the United Kingdom in comparison  with other enteropathogens. METHODS: E. coli isolated from 1,496 infants with  diarrheal disease and from 546 age-related controls were screened for  enteropathogenic E. coli, enteroaggregative E. coli, and diffuse-adhering E. coli  using HEp-2 cell adherence assays and DNA probes. RESULTS: Marked discrepancies  between the phenotype and genotype of isolates indicate significant heterogeneity  among enteroaggregative E. coli and diffuse-adhering E. coli strains. Depending  on the assay used, adherent E. coli were isolated as the only putative pathogen  in 23% to 27% of diarrhea cases, a significantly higher incidence than in the  control group. Individually, enteroaggregative E. coli (8.5-8.6% of cases) and  diffuse-adhering E. coli (10.4-11.3% of cases), but not enteropathogenic E. coli  (4.5-7.5% of cases), were significantly associated with diarrhea. CONCLUSIONS:  These studies indicate that adherent E. coli may be an important cause of  diarrhea in infants in the United Kingdom; they also emphasize the need for more  specific virulence-based tests for these putative classes of "diarrheagenic"  (diarrhea causing) E. coli.
JO  - Journal of pediatric gastroenterology and nutrition
PB  - 
CY  - 
VL  - 33
IS  - 1
PG  - 32-40
SP  - 32
EP  - 40
AN  - 
DO  - 10.1097/00005176-200107000-00006
UR  - 
NS  - 
N1  - 
ER  - 

TY  - JOUR
TI  - Epidemiology, clinical course and impact on hospitalization costs of acute diarrhea among hospitalized children in Athens, Greece.
AU  - Kafetzis, D. A.
AU  - Maltezou, H. C.
AU  - Zafeiropoulou, A.
AU  - Attilakos, A.
AU  - Stavrinadis, C.
AU  - Foustoukou, M.
PY  - 2001
PD  - 2001
AB  - The aim of this study was to describe the etiology, morbidity and hospitalization costs associated with acute diarrhea among hospitalized children in Greece.  During 1999, 294 hospitalized children (median age 1 y) with acute diarrhea were  prospectively studied. Bacterial and viral enteropathogens were detected in 100  (34%) and 37 (12.5%) patients, respectively; 17 (6%) patients had mixed  infections. Isolated agents included Salmonella spp. (43 patients; 15%),  rotavirus (32; 11%), Campylobacter spp. (26; 9%), enteropathogenic Escherichia  coli (16; 5.5%), Shigella spp. (11; 4%), Aeromonas spp. (7; 2.5%), adenovirus (6;  2%), Yersinia enterocolitica (6; 2%), enterohemorrhagic Escherichia coli (2;  0.5%) and Giardia lamblia (1; 0.5%). Of the patients with bacterial infection,  70% were admitted between April and September 1999. A rotavirus-associated peak  was noted in March. Patients with a bacterial infection were hospitalized for  longer periods than those with viral infections. It is concluded that bacterial  enteropathogens account for one-third of admissions due to acute diarrhea among  children in Greece and are associated with significant hospitalization costs.  Rotavirus is also a frequent cause of acute diarrhea necessitating  hospitalization.
JO  - Scandinavian journal of infectious diseases
PB  - 
CY  - 
VL  - 33
IS  - 9
PG  - 681-685
SP  - 681
EP  - 685
AN  - 
DO  - 10.1080/00365540110026935
UR  - 
NS  - 
N1  - Margaret Kosek (2023-11-07 05:38:59)(Select): culture based for bacterial pathogens, ELISA based for viral; 
ER  - 

TY  - JOUR
TI  - Bacterial, viral and parasitic aetiology of paediatric diarrhoea in the highlands of Papua New Guinea.
AU  - Howard, P.
AU  - Alexander, N. D.
AU  - Atkinson, A.
AU  - Clegg, A. O.
AU  - Gerega, G.
AU  - Javati, A.
AU  - Kajoi, M.
AU  - Lupiwa, S.
AU  - Lupiwa, T.
AU  - Mens, M.
AU  - Saleu, G.
AU  - Sanders, R. C.
AU  - West, B.
AU  - Alpers, M. P.
PY  - 2000
PD  - 2000 Feb
AB  - Enteropathogens and clinical features associated with diarrhoea were investigated in 1526 children admitted over a 5-year period to the paediatric ward of a  hospital in the highlands of Papua New Guinea. Overall, a recognized pathogen was  isolated from 39 per cent of the children admitted with diarrhoea. The most  commonly isolated agents were rotavirus (23 per cent), Shigella spp. (13 per  cent), Campylobacter spp. (12 per cent), Cryptosporidium parvum (10 per cent) and  enteropathogenic Escherichia coli (8 per cent). The clearest clinical  associations were rotavirus with vomiting, and Shigella with blood and pus in the  stool. A control series of children admitted with other complaints was also  included, and the odds ratios for diarrhoea for the above five pathogens were  18.2, 9.6, 3.7, 2.2, and 1.6, respectively.
JO  - Journal of tropical pediatrics
PB  - 
CY  - 
VL  - 46
IS  - 1
PG  - 10-14
SP  - 10
EP  - 14
AN  - 
DO  - 10.1093/tropej/46.1.10
UR  - 
NS  - 
N1  - 
ER  - 

TY  - JOUR
TI  - Human enteroviruses associated with and without diarrhea in Thailand between 2010 and 2016.
AU  - Chansaenroj, Jira
AU  - Tuanthap, Supansa
AU  - Thanusuwannasak, Thanundorn
AU  - Duang-In, Ausanee
AU  - Klinfueng, Sirapa
AU  - Thaneskongtong, Napha
AU  - Vutithanachot, Viboonsuk
AU  - Vongpunsawad, Sompong
AU  - Poovorawan, Yong
PY  - 2017
PD  - 2017
AB  - Non-bacterial acute gastroenteritis (AGE) associated with virus infection affects individuals living in developing countries, especially children. To investigate  whether shedding of certain human enterovirus (EV) is more frequently detected in  the stool of individuals with AGE of unknown etiology than individuals without  AGE symptoms, we tested fecal samples collected from 2,692 individuals with  diarrhea between January 2010 and December 2016. Samples were tested for  rotavirus, norovirus, and EV by reverse-transcription polymerase chain reaction  (RT-PCR) and adenovirus by PCR. EV-positive samples were subjected to sequencing  and phylogenetic analysis to identify EV species and types. Findings were  compared to EV found in 1,310 fecal samples from individuals without AGE who were  diagnosed with hand, foot, and mouth disease (HFMD). While the majority of  viruses identified in AGE consisted of human rotavirus (22.7%), norovirus (11.4%)  and adenovirus (9.3%), we identified EV (6.2%) belonging mainly to species B, C,  and rhinovirus. In contrast, >92% of EV found without AGE symptoms belonged to  species A. Although AGE symptoms are not often attributed to EV infection, EV was  associated with diarrhea of unknown etiology at least in 3.4% of AGE cases. While  CV-A6 was most likely to be found in stools of HFMD patients, rhinovirus A and C  were the two most common EV species associated with AGE. Elucidating  group-specific EV infection in diseases with and without AGE will be useful in  assisting identification, clinical management, and the surveillance of EV  infection in the community.
JO  - PloS one
PB  - 
CY  - 
VL  - 12
IS  - 7
PG  - e0182078
SP  - e0182078
EP  - 
AN  - 
DO  - 10.1371/journal.pone.0182078
UR  - 
NS  - 
N1  - 
ER  - 

TY  - JOUR
TI  - Prevalence of enteric infections among hospitalized patients in two referral hospitals in Ghana.
AU  - Akuffo, R.
AU  - Armah, G.
AU  - Clemens, M.
AU  - Kronmann, K. C.
AU  - Jones, A. H.
AU  - Agbenohevi, P.
AU  - Sagoe, K.
AU  - Puplampu, N.
AU  - Talla Nzussouo, N.
AU  - Ampofo, W.
AU  - Koram, K.
AU  - Duplessis, C.
AU  - Dueger, E.
PY  - 2017
PD  - 2017 Jul 17
AB  - BACKGROUND: Diarrhea is an important cause of morbidity and mortality worldwide. In Africa and Ghana in particular, it is estimated to contribute directly to 19  and 25% of pediatric mortality among children under 5 years, respectively.  METHODS: Surveillance for hospitalized acute diarrheal illness was initiated in  November 2010 through October 2012 in a referral hospital in southern Ghana, and  a teaching hospital in northern Ghana. Consenting hospitalized patients who met a  standardized case definition for acute diarrheal illness provided demographic and  epidemiologic data. Stool samples were collected and tested by culture for  bacteria and by enzyme immunoassays for a panel of viruses and parasites.  RESULTS: A total of 429 patients were enrolled; 216 (50.3%) were under 5 years,  and 221 (51.5%) were females. Stool samples were received from 153 patients.  Culture isolates included Shigella sp., Salmonella spp., Plesiomonas sp. and  Vibrio cholerae. Of 147 samples tested for viruses, 41 (27.9%) were positive for  rotaviruses, 11 (7.5%) for astroviruses, 10 (6.8%) for noroviruses, and 8 (5.4%)  for adenoviruses. Of 116 samples tested for parasitic infections; 4 (3.4%) were  positive for Cryptosporidium sp. and 3 (2.6%) for Giardia lamblia. Of the  enrolled patients, 78.8% had taken antibiotics prior to sample collection.  CONCLUSIONS: Diarrheal pathogens were identified across all ages, however,  predominantly (81%) in the children under 5 years of age. This study also  detected high antibiotic use which has the potential of increasing antibiotic  resistance. The most common enteric pathogen detected (49.4%) was rotavirus.
JO  - BMC research notes
PB  - 
CY  - 
VL  - 10
IS  - 1
PG  - 292
SP  - 292
EP  - 
AN  - 
DO  - 10.1186/s13104-017-2621-x
UR  - 
NS  - 
N1  - Josh Colston (2023-12-05 13:29:53)(Select): Not nosocomial. Samples collected within 24 hours of admission. Numerators table 5, denominators table 2; 
ER  - 

TY  - JOUR
TI  - Etiology of Diarrhea, Nutritional Outcomes, and Novel Intestinal Biomarkers in Tanzanian Infants.
AU  - Gosselin, Kerri B.
AU  - Aboud, Said
AU  - McDonald, Christine M.
AU  - Moyo, Sabrina
AU  - Khavari, Nasim
AU  - Manji, Karim
AU  - Kisenge, Rodrick
AU  - Fawzi, Wafaie
AU  - Kellogg, Mark
AU  - Tran, Hao Q.
AU  - Kibiki, Gibson
AU  - Gratz, Jean
AU  - Liu, Jie
AU  - Gewirtz, Andrew
AU  - Houpt, Eric
AU  - Duggan, Christopher
PY  - 2017
PD  - 2017 Jan
AB  - OBJECTIVE: Diarrheal diseases are a leading cause of morbidity and mortality worldwide, but the etiology of diarrhea and its relation to nutritional outcomes  in resource-limited settings is poorly defined. We sought to determine the  etiology of community-acquired diarrhea in Tanzanian infants and to assess the  association with anthropometrics and novel intestinal biomarkers. METHODS: A  convenience sample of infants in a trial of zinc and/or multivitamin  supplementation in Tanzania was selected. Subjects were enrolled at age 6 weeks  and studied for 18 months. Stool samples were obtained from children with acute  diarrhea. A novel, polymerase chain reaction-based TaqMan array was used to  screen stool for 15 enteropathogens. A subset of subjects had serum  gastrointestinal biomarkers measured. RESULTS: One hundred twenty-three subjects  with diarrhea were enrolled. The mean ± SD age at stool sample collection was  12.4 ± 3.9 months. Thirty-five enteropathogens were identified in 34 (27.6%)  subjects: 11 rotavirus, 9 Cryptosporidium spp, 7 Shigella spp, 3 Campylobacter  jejuni/coli, 3 heat stable-enterotoxigenic Escherichia coli, and 2  enteropathogenic E coli. Subjects with any identified enteropathogen had  significantly lower weight-for-length z scores (-0.55 ± 1.10 vs 0.03 ± 1.30,  P = 0.03) at the final clinic visit than those without an identified pathogen.  Fifty of the 123 subjects (40.7%) had serum analyzed for antibodies to  lipopolysaccharide (LPS) and flagellin. Subjects with any identified  enteropathogen had lower immunoglobulin (IgA) antibodies to LPS (0.75 ± 0.27 vs  1.13 ± 0.77, P = 0.01) and flagellin (0.52 ± 0.16 vs 0.73 ± 0.47, P = 0.02) than  those without an identified pathogen. CONCLUSIONS: This quantitative polymerase  chain reaction method may allow identification of enteropathogens that place  children at higher risk for suboptimal growth. IgA anti-LPS and flagellin  antibodies hold promise as emerging intestinal biomarkers.
JO  - Journal of pediatric gastroenterology and nutrition
PB  - 
CY  - 
VL  - 64
IS  - 1
PG  - 104-108
SP  - 104
EP  - 108
AN  - 
DO  - 10.1097/MPG.0000000000001323
UR  - 
NS  - 
N1  - Margaret Kosek (2023-08-25 03:47:57)(Select): MVI v zinc trial.  All participants receiving an intervention; 
ER  - 

TY  - JOUR
TI  - [Active etiological surveillance for foodborne diseases in Guangdong province, 2013-2014].
AU  - Ke, B. X.
AU  - He, D. M.
AU  - Tan, H. L.
AU  - Zeng, H. H.
AU  - Yang, T.
AU  - Li, B. S.
AU  - Liang, Y. H.
AU  - Lu, L. L.
AU  - Liang, J. H.
AU  - Huang, Q.
AU  - Ke, C. W.
PY  - 2016
PD  - 2016 Oct 10
AB  - Objective: To study the infection status, serotypes, drug resistance and molecular characteristics of Salmonella, Shigella, Vibrio parahemolyticus,  enterotoxigenic Escherichia (E.) coli (ETEC), pathogenic E. coli (EPEC), Shiga  Toxin producing E. coli (STEC) and Enteroinvasive E. coli (EIEC) collected from  diarrhea patients in Guangdong. Methods: The strains of Salmonella, Shigella, V.  parahemolyticus and 4 kinds of E. coli isolated from foodborne diseases  surveillance during 2013-2014 were collected to conduct serotyping, drug  resistance test and pulsed-field gel electrophoresis (PFGE). Results: A total of  3 372 stains of pathogens were isolated from 57 834 stool samples during  2013-2014, the overall positive rate was 5.83% and the positive rate of  Salmonella was highest, followed by that of V. parahemolyticus, 4 kinds of E.  coli and Shigella. And 3 213 strains of Salmonella were divided into 143  serotypes. The most prevalent serotypes were Salmonella typhimurium, 4, 5, 12:  i:-, Enteritidis, Stanley and Derby. Salmonella was sensitive to cephalosporin  and fluoroquinolones, and showed significant differences in drug resistance rate  among different serotypes. In top 10 common serotypes, S. enteritidis and S.  derby were most resistant to cephalosporin and ciprofloxacin respectively. PFGE  was performed for 2 289 strains of Salmonella, showing distribution diversity and  significant fingerprint polymorphisms. The 85 strains of V. parahemolyticus were  divided into 10 serotypes, O3∶K6 (61.18%) was the most common serotype, followed  by O4∶K8. The results showed that the carrying rate of virulence genes tdh  (81.18%) was high, while the carrying rate of trh was low (7.06%), and there were  10 strains carrying no the two kinds of virulence genes. The sensitive rate of V.  parahemolyticus to imipenem, nalidixic acid, SMZ-TMP, chloramphenicol and  tetracycline were more than 95%. Thirteen strains of Shigella were detected,  including 9 strains of Shigella sonnei, 3 strains of Shigella flexneri and 1  strains of Shigella bogdii. The strains all showed sensitivity to ceftazidime,  ciprofloxacin and chloramphenicol (76.92%). There were 86 strains of E. coli  detected, including 29 strains of ETEC (33.72%), 27 strains of EPEC (31.39%), 27  strains of STEC (31.39%) and 3 strains of EIEC (3.48%). Conclusions: In the  active etiological surveillance for foodborne diseases in Guangdong during  2013-2014, the detection rate of Salmonella was highest (5.57% ), followed by  that of V. parahemolyticus, 4 kinds of E. coli and Shigella. Salmonella, V.  parahemolyticus and Shigella were sensitive to cephalosporin and  fluoroquinolones. Clustered cases of Salmonella infection were found in the  surveillance, but no outbreaks occurred.
JO  - Zhonghua liu xing bing xue za zhi = Zhonghua liuxingbingxue zazhi
PB  - 
CY  - 
VL  - 37
IS  - 10
PG  - 1373-1378
SP  - 1373
EP  - 1378
AN  - 
DO  - 10.3760/cma.j.issn.0254-6450.2016.10.012
UR  - 
NS  - 
N1  - Josh Colston (2024-04-09 05:55:55)(Select): Mona also confirmed; Josh Colston (2024-02-03 07:39:52)(Select): Doesn't say it was over 12 months, but the translators called the author and confirmed that it was.; 
ER  - 

TY  - JOUR
TI  - Potential causative agents of acute gastroenteritis in households with preschool children: prevalence, risk factors, clinical relevance and household  transmission.
AU  - Heusinkveld, M.
AU  - Mughini-Gras, L.
AU  - Pijnacker, R.
AU  - Vennema, H.
AU  - Scholts, R.
AU  - van Huisstede-Vlaanderen, K. W.
AU  - Kortbeek, T.
AU  - Kooistra-Smid, M.
AU  - van Pelt, W.
PY  - 2016
PD  - 2016 Oct
AB  - Acute gastroenteritis (AGE) morbidity remains high amongst preschool children, posing a significant societal burden. Empirical data on AGE-causing agents is  needed to gauge their clinical relevance and identify agent-specific targets for  control. We assessed the prevalence, risk factors and association with symptoms  for enteropathogens in households with preschool children. A monthly-repeated  cross-sectional survey of enteropathogens in households with preschool children  was performed. A parent-child pair per household (n = 907 households) provided  faecal samples and reported their symptoms and potential risk exposures. Samples  were tested by multiplex reverse transcription polymerase chain reaction (RT-PCR)  for 19 enteropathogens. Associations were assessed using logistic regression.  28.3 % of children (n = 981) and 15.6 % of parents (n = 971) carried pathogenic  bacteria and/or Escherichia coli-associated pathogenicity genes, and 6.5 % and  3.3 % carried viruses, respectively. Giardia lamblia (4.6 % of children, 2.5 % of  parents) and Dientamoeba fragilis (36 %, 39 %, respectively) were the main  parasites, and were associated with pet exposure. Living in rural areas was  associated with carriage of pathogenic E. coli, norovirus I and D. fragilis.  Pathogenic E. coli was associated with summertime and livestock exposure.  Attending day-care centres increased the risk of carrying norovirus, sapovirus  and G. lamblia. Viruses occurred mainly in winter and were associated with AGE  symptoms. Child-parent associations were found for bacterial pathogenicity genes,  viruses, G. lamblia and D. fragilis. Enteropathogens spread widely in households  with preschool children, particularly viruses, which more often cause symptoms.  While bacteria predominate during summer and in those exposed to livestock,  viruses predominate in wintertime and, like G. lamblia, are widespread amongst  day-care centre attendees.
JO  - European journal of clinical microbiology & infectious diseases : official publication of the European Society of Clinical Microbiology
PB  - 
CY  - 
VL  - 35
IS  - 10
PG  - 1691-1700
SP  - 1691
EP  - 1700
AN  - 
DO  - 10.1007/s10096-016-2714-9
UR  - 
NS  - Heusinkveld 2016
N1  - 
ER  - 

TY  - JOUR
TI  - Clinical relevance of enteropathogen co-infections in preschool children-a population-based repeated cross-sectional study.
AU  - Pijnacker, R.
AU  - van Pelt, W.
AU  - Vennema, H.
AU  - Kortbeek, L. M.
AU  - Notermans, D. W.
AU  - Franz, E.
AU  - Mughini-Gras, L.
PY  - 2019
PD  - 2019 Aug
AB  - OBJECTIVES: This study aimed to (i) determine risk factors for enteropathogen co-infections, (ii) determine whether enteropathogen co-infections influence  gastroenteritis risk, and (iii) determine whether enteropathogen co-infection  occurred randomly in preschool children. METHODS: A monthly-repeated  cross-sectional survey in Dutch children aged 0-48 months was conducted during  October 2012 to October 2014. A total of 981 stool samples were collected along  with questionnaires collecting data on gastrointestinal symptoms and potential  risk factors; 822 samples were successfully tested for 19 enteropathogens using  real-time multiplex PCRs. Logistic regression analysis assessed co-infections in  relation to gastroenteritis and potential risk factors. RESULTS: In all, 598/822  (72.7%) stool samples tested positive for at least one enteropathogen, of which  290 (48.5%) were positive for two or more enteropathogens. Risk factors for two  or more enteropathogen co-infections were young age (<12 months, OR 1.9, 95% CI  1.1-3.3; 13-36 months, OR 1.7, 95% CI 1.1-2.5, versus 37-48 months), day-care  attendance (OR 1.8, 95% CI 1.3-2.5), households with three or more children  versus those with one child (OR 1.7, 95% CI 1.1-2.8). Stool samples collected in  spring less often had two or more enteropathogens versus summer (OR 0.4, 95% CI  0.2-0.7). Food allergy was a risk factor for three or more enteropathogen  co-infections (OR 3.2, 95% CI 1.1-8.9). The frequency of co-infection was higher  than expected for norovirus GI/norovirus GII, Clostridium difficile/norovirus GI,  C. difficile/rotavirus, astrovirus/Dientamoeba fragilis, atypical  enteropathogenic Escherichia coli/adenovirus, typical enteropathogenic  E. coli/adenovirus, and enteroaggregative E. coli/astrovirus. No co-infection was  associated with increased gastroenteritis risk. CONCLUSIONS: Risk factors for  enteropathogen co-infections were identified and specific enteropathogens  co-occurred significantly more often than expected by chance. Enteropathogen  co-infections were not associated with increased gastroenteritis risk, calling  into question their clinical relevance in preschool children.
JO  - Clinical microbiology and infection : the official publication of the European Society of Clinical Microbiology and Infectious Diseases
PB  - 
CY  - 
VL  - 25
IS  - 8
PG  - 1039.e7-1039.e13
SP  - 1039.e7
EP  - 1039.e13
AN  - 
DO  - 10.1016/j.cmi.2018.11.029
UR  - 
NS  - Heusinkveld 2016
N1  - 
ER  - 

TY  - JOUR
TI  - Prevalence and Antimicrobial Resistance Patterns of Diarrheagenic Escherichia coli in Shanghai, China.
AU  - Huang, Zheng
AU  - Pan, Haijian
AU  - Zhang, Pingping
AU  - Cao, Xiaowei
AU  - Ju, Wenting
AU  - Wang, Chuanqing
AU  - Zhang, Jianmin
AU  - Meng, Jianghong
AU  - Yuan, Zhengan
AU  - Xu, Xuebin
PY  - 2016
PD  - 2016 Aug
AB  - BACKGROUND: Diarrheagenic Escherichia coli (DEC) is a major cause of bacterial gastroenteritis in children. Also, antibiotic resistance among DEC is becoming a  critical area of concern in clinical settings. METHODS: This study was conducted  in 4 hospitals in Shanghai from June 2012 to October 2013. DEC isolates from  stool samples of patients with diarrhea were examined to determine their  antimicrobial susceptibilities and presence of virulence genes, in order to  identify high risk clones. RESULTS: A total of 735 (10.2%) DEC isolates were  identified from 7204 stool samples from patients with diarrhea, including 374  enteropathogenic E. coli, 318 enterotoxigenic E. coli, 36 Shigella/enteroinvasive  E. coli and 7 Shiga toxin-producing E. coli (STEC). Among the 735 DEC isolates,  299 (40.7%) were isolated from children less than 5 years old. High resistance  rates were observed to streptomycin (90.7%), ampicillin (63.4%), nalidixic acid  (61.1%), sulfisoxazole (49.1%), tetracycline (41.2%), trimethoprim (35.6%),  trimethoprim-sulfamethoxazole (35.4%), followed by amoxicillin-clavulanic acid  (27.2%), cefotaxime (24.5%), cefepime (23.5%), gentamicin (16.7%), ceftazidime  (12.4%), chloramphenicol (10.6%), ciprofloxacin (7.2%) and ofloxacin (3.4%). All  the isolates were susceptible to imipenem. In addition, potential virulence genes  were screened by polymerase chain reaction. A total of 15 enterotoxigenic E. coli  belonging to the same clone were identified to be associated with nosocomial  neonatal diarrhea and resistant to greater than 10 antimicrobials. CONCLUSION:  Our findings suggest that active surveillance programs combining both phenotypic  and genetic data would help identify disease outbreaks and strengthen antibiotic  management.
JO  - The Pediatric infectious disease journal
PB  - 
CY  - 
VL  - 35
IS  - 8
PG  - 835-839
SP  - 835
EP  - 839
AN  - 
DO  - 10.1097/INF.0000000000001190
UR  - 
NS  - 
N1  - 
ER  - 

TY  - JOUR
TI  - Temporal Changes in Pediatric Gastroenteritis after Rotavirus Vaccination in Quebec.
AU  - Doll, Margaret K.
AU  - Gagneur, Arnaud
AU  - Tapiéro, Bruce
AU  - Charest, Hugues
AU  - Gonzales, Milagros
AU  - Buckeridge, David L.
AU  - Quach, Caroline
PY  - 2016
PD  - 2016 May
AB  - BACKGROUND: Rotavirus and norovirus are among the leading causes of pediatric gastroenteritis. We examined the relative burden of pediatric gastroenteritis by  etiology and compared the clinical severity of rotavirus and norovirus cases  after the November 2011 implementation of publicly funded rotavirus vaccination  program in Quebec. METHODS: Prospective, active surveillance for acute  gastroenteritis among children aged 8 weeks to less than 3 years of age was  implemented at 3 hospitals. Participant demographics, clinical histories and  stools were collected; stools were tested for rotavirus, norovirus and sapovirus.  Risk and absolute differences of several clinical severity outcomes were compared  by etiology with adjustment for patient age. RESULTS: From February 2012 to May  2014, 734 eligible active surveillance patients were recruited, and stools from  705 (96.0%) were tested and included in study analyses. Of these, 20.4% [95%  confidence interval (CI): 16.5-24.3%] were rotavirus positive and 25.5% (95% CI:  21.3-29.8%) were norovirus positive, representing a difference of 5.1% (95% CI:  0.1-10.1%). When stratified by year, rotavirus and norovirus prevalence were  similar from June 2012 to May 2013, but rotavirus prevalence was 21.4% (95% CI:  14.3-28.5%) lower than norovirus from June 2013 to May 2014. On average,  rotavirus patients were more likely to be febrile, dehydrated, hospitalized and  report more diarrheal episodes at the height of illness in comparison with  norovirus patients of the same age. CONCLUSIONS: Norovirus infections were more  prevalent than rotavirus infections among pediatric gastroenteritis cases  hospitalized or seeking emergency care. Rotavirus cases were, on average, more  clinically severe than norovirus cases among participants of the same age.
JO  - The Pediatric infectious disease journal
PB  - 
CY  - 
VL  - 35
IS  - 5
PG  - 555-560
SP  - 555
EP  - 560
AN  - 
DO  - 10.1097/INF.0000000000001077
UR  - 
NS  - 
N1  - 
ER  - 

TY  - JOUR
TI  - Gastrointestinal infections and diarrheal disease in Ghanaian infants and children: an outpatient case-control study.
AU  - Krumkamp, Ralf
AU  - Sarpong, Nimako
AU  - Schwarz, Norbert Georg
AU  - Adlkofer, Julia
AU  - Loag, Wibke
AU  - Eibach, Daniel
AU  - Hagen, Ralf Matthias
AU  - Adu-Sarkodie, Yaw
AU  - Tannich, Egbert
AU  - May, Jürgen
PY  - 2015
PD  - 2015 Mar
AB  - INTRODUCTION: Diarrheal diseases are among the most frequent causes of morbidity and mortality in children worldwide, especially in resource-poor areas. This  case-control study assessed the associations between gastrointestinal infections  and diarrhea in children from rural Ghana. METHODS: Stool samples were collected  from 548 children with diarrhea and from 686 without gastrointestinal symptoms  visiting a hospital from 2007-2008. Samples were analyzed by microscopy and  molecular methods. RESULTS: The organisms most frequently detected in symptomatic  cases were Giardia lamblia, Shigella spp./ enteroinvasive Escherichia coli  (EIEC), and Campylobacter jejuni. Infections with rotavirus (adjusted odds ratio  [aOR] = 8.4; 95% confidence interval [CI]: 4.3-16.6), C. parvum/hominis (aOR =  2.7; 95% CI: 1.4-5.2) and norovirus (aOR = 2.0; 95%CI: 1.3-3.0) showed the  strongest association with diarrhea. The highest attributable fractions (AF) for  diarrhea were estimated for rotavirus (AF = 14.3%; 95% CI: 10.9-17.5%), Shigella  spp./EIEC (AF = 10.5%; 95% CI: 3.5-17.1%), and norovirus (AF = 8.2%; 95% CI  3.2-12.9%). Co-infections occurred frequently and most infections presented  themselves independently of other infections. However, infections with E. dispar,  C. jejuni, and norovirus were observed more often in the presence of G. lamblia.  CONCLUSIONS: Diarrheal diseases in children from a rural area in sub-Saharan  Africa are mainly due to infections with rotavirus, Shigella spp./EIEC, and  norovirus. These associations are strongly age-dependent, which should be  considered when diagnosing causes of diarrhea. The presented results are  informative for both clinicians treating gastrointestinal infections as well as  public health experts designing control programs against diarrheal diseases.
JO  - PLoS neglected tropical diseases
PB  - 
CY  - 
VL  - 9
IS  - 3
PG  - e0003568
SP  - e0003568
EP  - 
AN  - 
DO  - 10.1371/journal.pntd.0003568
UR  - 
NS  - Krumkamp 2015
N1  - 
ER  - 

TY  - JOUR
TI  - Application of a multiplex PCR assay for the detection of gastrointestinal pathogens in a rural African setting.
AU  - Eibach, Daniel
AU  - Krumkamp, Ralf
AU  - Hahn, Andreas
AU  - Sarpong, Nimako
AU  - Adu-Sarkodie, Yaw
AU  - Leva, Amelie
AU  - Käsmaier, Julia
AU  - Panning, Marcus
AU  - May, Jürgen
AU  - Tannich, Egbert
PY  - 2016
PD  - 2016 Apr 14
AB  - BACKGROUND: Despite high morbidity and mortality, the laboratory diagnosis of gastrointestinal infections is largely neglected in tropical African settings.  This study aims to apply the Luminex multiplex PCR assay for the diagnosis of  gastrointestinal pathogens in rural Ghana to evaluate its usefulness as a routine  method. METHODS: A case-control study was conducted at the Agogo Presbyterian  Hospital in Ghana. Stool samples were collected from children below 6 years of  age with (cases) and without (controls) diarrhoea. Samples were screened for 15  different diarrhoeal pathogens by the Luminex xTAG GPP assay and associations  between diarrhoea and gastrointestinal infections and fractions attributable to  diarrhea (AF) were determined. RESULTS: The Luminex PCR assay identified  organisms in 96.6% (n = 428) of 443 cases and in 92.5% (n = 221) of 239 selected  controls. A mean of 2.5 (standard deviation [SD]: ± 1.3) and 2.3 (SD: ± 1.3)  organisms per sample were detected in cases and controls respectively. An  association with diarrhoea was found for rotavirus (adjusted odds ratio [aOR] =  7.2; 95% confidence interval [CI]: 2.9-18.1), norovirus (aOR = 2.7; 95% CI:  1.4-5.3) and Shigella spp. (aOR = 1.7; 95% CI: 1.2-2.4) with respective AFs of  12.5% (95% CI: 9.6-15.3), 7.9% (95% CI: 3.8-11.7) and 16.9% (95% CI: 6.9-25.9).  CONCLUSION: The high proportion of pathogen-positive stool samples with a high  number of co-infections in cases and controls suggests a substantial amount of  transient or colonizing microorganisms for which treatment is not necessarily  implicated. The use of sequential diagnostic algorithms with pathogen specific or  quantitative PCRs might be most appropriate for diagnosing gastrointestinal  infections.
JO  - BMC infectious diseases
PB  - 
CY  - 
VL  - 16
IS  - 
PG  - 150
SP  - 150
EP  - 
AN  - 
DO  - 10.1186/s12879-016-1481-7
UR  - 
NS  - Krumkamp 2015
N1  - 
ER  - 

TY  - JOUR
TI  - Prevalence of rotavirus, norovirus and enterovirus in diarrheal diseases in Himachal Pradesh, India.
AU  - Jain, Swapnil
AU  - Thakur, Nutan
AU  - Grover, Neelam
AU  - Vashistt, Jitendraa
AU  - Changotra, Harish
PY  - 2016
PD  - 2016 Mar
AB  - Diarrheal diseases are responsible for a significant proportion of mortality and morbidity all around the globe. The contribution of viruses to gastroenteritis  incidences in humans is well established. In the present study, we have studied  the prevalence of rotavirus, norovirus and enterovirus in Himachal Pradesh, a  north Indian state. A total of 287 (111 children and 176 adults) stool samples of  gastroenteritis patients were screened for the viruses using RT-PCR method.  34.5 % samples were positive for the viral pathogens of gastroenteritis.  Rotavirus was the predominant virus detected in the study with 49.5 and 14.8 %  positivity in children and adults, respectively. Enterovirus was present in 5.6 %  cases whereas norovirus had least prevalence (1.4 %). Co infection (rotavirus and  enterovirus) was witnessed at the prevalence rate of 0.6 %. Among different age  groups, the prevalence of studied viruses was highest in the children belonging  to the age groups of <5 years. Rotavirus infections were found to be  significantly associated with vomiting and trend of higher rates of fever and  dehydration was seen in children along with diarrhea. Seasonal distribution shows  circulation of diarrheagenic viruses throughout the year. This is the first  report of prevalence of various diarrheagenic viruses circulating in this region.  The outcome of the study from this cohort provides a baseline data which can be  used to design the preventive strategies in the otherwise unexplored state of  Himachal Pradesh.
JO  - Virusdisease
PB  - 
CY  - 
VL  - 27
IS  - 1
PG  - 77-83
SP  - 77
EP  - 83
AN  - 
DO  - 10.1007/s13337-016-0303-2
UR  - 
NS  - 
N1  - Josh Colston (2023-08-22 01:40:39)(Select): a combination of symptoms including vomiting, abdominal pain, fever and dehydration along with diarrhea incommon.; 
ER  - 

TY  - JOUR
TI  - Etiology of Diarrhea in Children Younger Than 5 Years Attending the Bengo General Hospital in Angola.
AU  - Gasparinho, Carolina
AU  - Mirante, Maria Clara
AU  - Centeno-Lima, Sónia
AU  - Istrate, Claudia
AU  - Mayer, António Carlos
AU  - Tavira, Luis
AU  - Nery, Susana Vaz
AU  - Brito, Miguel
PY  - 2016
PD  - 2016 Feb
AB  - BACKGROUND: Diarrheal disease is among the leading causes of death in children younger than 5 years, especially in developing countries. The aim of this study  was to investigate the most frequent etiological agents of diarrhea and its  associated factors in children younger than 5 years attending the Bengo General  Hospital in Angola. METHODS: From September 2012 through December 2013, stool  samples were collected from 344 children presenting with diarrhea to investigate  the presence of viral, bacterial and parasitic agents. Relevant sociodemographic  and clinical data were obtained from parents and caregivers. RESULTS: An enteric  pathogen was detected in 66.6% of stool samples: Cryptosporidium spp. (30.0%),  rotavirus (25.1%), Giardia lamblia (21.6%), diarrheagenic Escherichia coli  (6.3%), Ascaris lumbricoides (4.1%), adenovirus (3.8%), Strongyloides stercoralis  (3.5%), astrovirus (2.6%), Hymenolepis nana (1.7%), Entamoeba histolytica/dispar  (0.9%), Taenia spp. (0.6%), Trichuris trichiura (0.3%) and Entamoeba histolytica  (0.3%). Children younger than 12 months were more frequently infected with  Cryptosporidium spp. compared with older children (age: 12-59 months),  independently of sex, season, lethargy and wasting [odds ratio (OR): 3.5, 95%  confidence interval (95% CI): 2.0-6.2]. Age (OR: 5.0, 95% CI: 2.6-9.3), vomiting  (OR: 2.7, 95% CI: 1.5-4.8) and type of admission (inpatients, OR: 0.5, 95% CI:  0.3-0.9) were significantly associated with rotavirus infection. CONCLUSIONS:  This study demonstrates high rates of infection with an enteric pathogen,  particularly in children younger than 12 months, emphasizing the need to address  diarrheal disease in this age group.
JO  - The Pediatric infectious disease journal
PB  - 
CY  - 
VL  - 35
IS  - 2
PG  - e28-34
SP  - e28
EP  - 34
AN  - 
DO  - 10.1097/INF.0000000000000957
UR  - 
NS  - 
N1  - 
ER  - 

TY  - JOUR
TI  - Etiology and Epidemiology of Diarrhea in Hospitalized Children from Low Income Country: A Matched Case-Control Study in Central African Republic.
AU  - Breurec, Sébastien
AU  - Vanel, Noémie
AU  - Bata, Petulla
AU  - Chartier, Loïc
AU  - Farra, Alain
AU  - Favennec, Loïc
AU  - Franck, Thierry
AU  - Giles-Vernick, Tamara
AU  - Gody, Jean-Chrysostome
AU  - Luong Nguyen, Liem Binh
AU  - Onambélé, Manuella
AU  - Rafaï, Clotaire
AU  - Razakandrainibe, Romy
AU  - Tondeur, Laura
AU  - Tricou, Vianney
AU  - Sansonetti, Philippe
AU  - Vray, Muriel
PY  - 2016
PD  - 2016 Jan
AB  - BACKGROUND: In Sub-Saharan Africa, infectious diarrhea is a major cause of morbidity and mortality. A case-control study was conducted to identify the  etiology of diarrhea and to describe its main epidemiologic risk factors among  hospitalized children under five years old in Bangui, Central African Republic.  METHODS: All consecutive children under five years old hospitalized for diarrhea  in the Pediatric Complex of Bangui for whom a parent's written consent was  provided were included. Controls matched by age, sex and neighborhood of  residence of each case were included. For both cases and controls, demographic,  socio-economic and anthropometric data were recorded. Stool samples were  collected to identify enteropathogens at enrollment. Clinical examination data  and blood samples were collected only for cases. RESULTS: A total of 333 cases  and 333 controls was recruited between December 2011 and November 2013. The mean  age of cases was 12.9 months, and 56% were male. The mean delay between the onset  of first symptoms and hospital admission was 3.7 days. Blood was detected in 5%  of stool samples from cases. Cases were significantly more severely or moderately  malnourished than controls. One of the sought-for pathogens was identified in 78%  and 40% of cases and controls, respectively. Most attributable cases of  hospitalized diarrhea were due to rotavirus, with an attributable fraction of  39%. Four other pathogens were associated with hospitalized diarrhea:  Shigella/EIEC, Cryptosporidium parvum/hominis, astrovirus and norovirus with  attributable fraction of 9%, 10%, 7% and 7% respectively. Giardia intestinalis  was found in more controls than cases, with a protective fraction of 6%.  CONCLUSIONS: Rotavirus, norovirus, astrovirus, Shigella/EIEC, Cryptosporidium  parvum/hominis were found to be positively associated with severe diarrhea: while  Giardia intestinalis was found negatively associated. Most attributable episodes  of severe diarrhea were associated with rotavirus, highlighting the urgent need  to introduce the rotavirus vaccine within the CAR's Expanded Program on  Immunization. The development of new medicines, vaccines and rapid diagnostic  tests that can be conducted at the bedside should be high priority for  low-resource countries.
JO  - PLoS neglected tropical diseases
PB  - 
CY  - 
VL  - 10
IS  - 1
PG  - e0004283
SP  - e0004283
EP  - 
AN  - 
DO  - 10.1371/journal.pntd.0004283
UR  - 
NS  - 
N1  - 
ER  - 

TY  - JOUR
TI  - Clinical and Microbiology Profile and Outcome of Diarrhea by Coccidian Parasites in Immunocompetent Children.
AU  - Iyer, Ranganathan N.
AU  - Rao, Jangam Rekha
AU  - Venkatalakshmi, A.
AU  - Nahdi, Faisal B.
PY  - 2015
PD  - 2015 Sep
AB  - BACKGROUND: Several studies have reported prevalence of pediatric coccidian parasitic diarrhea, but there is little information about their clinical profile,  management and outcome. This study reviews the clinical profile and treatment  outcome of coccidian parasitic diarrhea in immunocompetent children. METHODS:  Five thousand one hundred and twenty-three immunocompetent children younger than  15 years of age presenting with acute diarrhea to a tertiary care pediatric  hospital during a period of 4 years (2009-2012) were included in the study. Their  demographic details and clinical course were recorded, and feces specimens  received in the microbiology laboratory were subject to microbiology culture, wet  mount microscopy, modified Ziehl-Neelsen staining to detect intestinal coccidian  parasites and rotavirus sandwich enzyme-linked immunosorbent assay test (if age  less than 2 years). RESULTS: The prevalence of coccidian parasitic diarrhea in  immunocompetent children was 1.13% (58 cases) with Cryptosporidium spp.  accounting for 1.09% (56 cases). Most Cryptosporidium infections were in children  younger than 2 years [38 (67.85%)] and during the monsoon season [32 (57.14%)]  with common clinical features being watery or liquid feces [44 (78.57%)],  vomiting [40 (71.43%)] and fever [35 (62.5%)]. Thirteen (81.25%) of the 16 cases  of cryptosporidiosis with dehydration were less than 2 years of age. Fifty-one  (87.93%) of the 58 children were hospitalized. Thirty-eight (67.85%) children  with cryptosporidiosis received empiric antimicrobial agents for suspected  enteric bacterial and protozoan parasitic infection, which were discontinued  after coccidian parasites were detected. Median duration of hospitalization was 2  days with no mortality reported. CONCLUSIONS: Coccidian parasitic diarrhea  affects immunocompetent children of all age groups. Unnecessary administration of  antimicrobial agents to these children can be avoided by routinely screening  pediatric diarrheal fecal specimens for coccidian parasites by a cost-effective  method such as modified Ziehl-Neelsen staining.
JO  - The Pediatric infectious disease journal
PB  - 
CY  - 
VL  - 34
IS  - 9
PG  - 937-939
SP  - 937
EP  - 939
AN  - 
DO  - 10.1097/INF.0000000000000770
UR  - 
NS  - 
N1  - Josh Colston (2023-08-19 05:08:31)(Select): Cyclo and crypto; 
ER  - 

TY  - JOUR
TI  - Enteric Bacteria Isolated from Diarrheal Patients in Korea in 2014.
AU  - Kim, Nan-Ok
AU  - Jung, Su-Mi
AU  - Na, Hae-Young
AU  - Chung, Gyung Tae
AU  - Yoo, Cheon-Kwon
AU  - Seong, Won Keun
AU  - Hong, Sahyun
PY  - 2015
PD  - 2015 Aug
AB  - OBJECTIVES: The aim of this study was to characterize the pathogens responsible for causing diarrhea according to season, region of isolation, patient age, and  sex as well as to provide useful data for the prevention of diarrheal disease.  METHODS: Stool specimens from 14,886 patients with diarrhea were collected to  identify pathogenic bacteria from January 2014 to December 2014 in Korea. A total  of 3,526 pathogenic bacteria were isolated and analyzed according to season,  region of isolation, and the age and sex of the patient. RESULTS: The breakdown  of the isolated pathogenic bacteria were as follows: Salmonella spp. 476 (13.5%),  pathogenic Escherichia coli 777 (22.0%), Vibrio parahaemolyticus 26 (0.74%),  Shigella spp. 13 (0.37%), Campylobacter spp. 215 (6.10%), Clostridium perfringens  508 (14.4%), Staphylococcus aureus 1,144 (32.4%), Bacillus cereus 356 (10.1%),  Listeria monocytogenes 1 (0.03%), and Yersinia enterocolitica 10 (0.3%). The  isolation rate trend showed the highest ratio in the summer season from June to  September for most of the pathogenic bacteria except the Gram-positive bacteria.  The isolation rate of most of the pathogenic bacteria by patient age showed  highest ratio in the 0-19 year age range. For isolation rate by region, 56.2%  were isolated from cities and 43.8% were isolated from provinces. CONCLUSION:  Hygiene education should be addressed for diarrheal disease-susceptible groups,  such as those younger than 10 years, aged 10-19 years, and older than 70 years,  and monitoring for the pathogens is still required. In addition, an efficient  laboratory surveillance system for infection control should be continued.
JO  - Osong public health and research perspectives
PB  - 
CY  - 
VL  - 6
IS  - 4
PG  - 233-240
SP  - 233
EP  - 240
AN  - 
DO  - 10.1016/j.phrp.2015.07.005
UR  - 
NS  - 
N1  - 
ER  - 

TY  - JOUR
TI  - Clinical and Epidemiologic Features of Severe Viral Gastroenteritis in Children: A 3-Year Surveillance, Multicentered Study in Taiwan With Partial Rotavirus  Immunization.
AU  - Chen, Chih-Jung
AU  - Wu, Fang-Tzy
AU  - Huang, Yhu-Chering
AU  - Chang, Wan-Chi
AU  - Wu, Ho-Sheng
AU  - Wu, Ching-Yi
AU  - Lin, Jen-Shiou
AU  - Huang, Fu-Chen
AU  - Hsiung, Chao A.
PY  - 2015
PD  - 2015 Aug
AB  - The global epidemiological landscape of childhood acute gastroenteritis (AGE) is changing after the introduction of 2 effective rotavirus vaccines in 2006. A  comprehensive evaluation for viral etiology of childhood AGE in Taiwan, where  rotavirus vaccination was provided by the private sector since 2006, is  lacking.From 2009 to 2011, children younger than 5 years of age with AGE who were  hospitalized at 3 sentinel hospitals were enrolled in this surveillance study.  Stool specimens were tested for rotavirus, norovirus, enteric adenovirus, and  astrovirus. The epidemiologic and clinical information was collected by  questionnaire-based interviews and chart reviews.Viral agents were detected in  1055 (37.5%) of 2810 subjects, with rotavirus (21.2%) being the leading cause of  disease, followed by norovirus (14.9%), enteric adenovirus (3.74%), astrovirus  (2.10%), and a mixture of at least 2 of 4 above-mentioned viruses (4.06%). The  majority (56%) of the viral AGE occurred in children 10 were independent factors  respectively associated with an increased risk of norovirus (adjusted odds ratio  [aOR] 9.034, P = 0.0003) and rotavirus (aOR, 3.284, P < 0.0001) infections.  Rotavirus immunization and female gender were protective factors against  rotavirus (aOR, 0.198, P < 0.0001) and astrovirus (aOR, 0.382, P = 0.0299)  infections, respectively.Rotavirus and norovirus are the 2 most important viral  agents of childhood AGE in Taiwan with partial rotavirus immunization. In  addition, different enteric viruses are associated with distinct epidemiologic  and clinical features.
JO  - Medicine
PB  - 
CY  - 
VL  - 94
IS  - 33
PG  - e1372
SP  - e1372
EP  - 
AN  - 
DO  - 10.1097/MD.0000000000001372
UR  - 
NS  - 
N1  - 
ER  - 

TY  - JOUR
TI  - The epidemiology and aetiology of diarrhoeal disease in infancy in southern Vietnam: a birth cohort study.
AU  - Anders, Katherine L.
AU  - Thompson, Corinne N.
AU  - Thuy, Nguyen Thi Van
AU  - Nguyet, Nguyen Minh
AU  - Tu, Le Thi Phuong
AU  - Dung, Tran Thi Ngoc
AU  - Phat, Voong Vinh
AU  - Van, Nguyen Thi Hong
AU  - Hieu, Nguyen Trong
AU  - Tham, Nguyen Thi Hong
AU  - Ha, Phan Thi Thanh
AU  - Lien, Le Bich
AU  - Chau, Nguyen Van Vinh
AU  - Baker, Stephen
AU  - Simmons, Cameron P.
PY  - 2015
PD  - 2015 Jun
AB  - OBJECTIVES: Previous studies indicate a high burden of diarrhoeal disease in Vietnamese children, however longitudinal community-based data on burden and  aetiology are limited. The findings from a large, prospective cohort study of  diarrhoeal disease in infants in southern Vietnam are presented herein. METHODS:  Infants were enrolled at birth in urban Ho Chi Minh City and a semi-rural  district in southern Vietnam, and followed for 12 months (n=6706). Diarrhoeal  illness episodes were identified through clinic-based passive surveillance,  hospital admissions, and self-reports. RESULTS: The minimum incidence of  diarrhoeal illness in the first year of life was 271/1000 infant-years of  observation for the whole cohort. Rotavirus was the most commonly detected  pathogen (50% of positive samples), followed by norovirus (24%), Campylobacter  (20%), Salmonella (18%), and Shigella (16%). Repeat infections were identified in  9% of infants infected with rotavirus, norovirus, Shigella, or Campylobacter, and  13% of those with Salmonella infections. CONCLUSIONS: The minimum incidence of  diarrhoeal disease in infants in both urban and semi-rural settings in southern  Vietnam was quantified prospectively. A large proportion of laboratory-diagnosed  disease was caused by rotavirus and norovirus. These data highlight the unmet  need for a rotavirus vaccine in Vietnam and provide evidence of the previously  unrecognized burden of norovirus in infants.
JO  - International journal of infectious diseases : IJID : official publication of the International Society for Infectious Diseases
PB  - 
CY  - 
VL  - 35
IS  - 
PG  - 3-10
SP  - 3
EP  - 10
AN  - 
DO  - 10.1016/j.ijid.2015.03.013
UR  - 
NS  - 
N1  - 
ER  - 

TY  - JOUR
TI  - 'Human bocavirus in Pakistani children with gastroenteritis'.
AU  - Alam, Muhammad Masroor
AU  - Khurshid, Adnan
AU  - Shaukat, Shahzad
AU  - Sharif, Salmaan
AU  - Suleman, Rana Muhammad
AU  - Angez, Mehar
AU  - Nisar, Nadia
AU  - Aamir, Uzma Bashir
AU  - Naeem, Muhammad
AU  - Zaidi, Syed Sohail Zahoor
PY  - 2015
PD  - 2015 Apr
AB  - Human Bocaviruses (HBoV) have been detected in human respiratory and gastrointestinal infections worldwide. Four genotypes of HBoV (HBoV1-4) have been  described; HBoV-1 is associated with respiratory tract infections while HBoV-2,  -3, and -4 genotypes are considered as entero-pathogenic although the exact role  largely remains unclear. The global prevalence of HBoV has been reported, but the  epidemiological data from Pakistan is largely unavailable to date. This study was  conducted to understand the genetic diversity and disease prevalence of HBoV in  hospitalized Pakistani children with acute diarrhea. During 2009, a total of 365  stool samples were collected from children hospitalized with gastrointestinal  symptoms (as per WHO case definitions) at Rawalpindi General Hospital, Pakistan.  Demographic and clinical data were recorded using a standardized questionnaire.  The samples were tested for HBoV and rotavirus using real-time RT-PCR and ELISA,  respectively. There were 47 (13%) samples positive for HBoV with 98% (n = 46)  showing co-infection with rotavirus. HBoV-1 was the most frequently detected and  was found in 94% samples followed by HBoV-2 and HBoV-3 genotypes. The mean age of  infected children was 7.57 ± 5.4 months while detection was more frequent in  males (n = 32, 68%). All cases recovered after 2.43 ± 1.0 mean days of treatment.  On phylogenetic analysis, HBoV strains from Pakistan clustered closely with  viruses from neighboring Bangladesh and China. These findings represent the first  known epidemiological study in Pakistan to investigate the role of HBoV in acute  gastroenteritis. The clinical data demonstrates that HBoV is not significantly  associated with gastroenteritis alone and predominantly co-infections with  rotavirus are found.
JO  - Journal of medical virology
PB  - 
CY  - 
VL  - 87
IS  - 4
PG  - 656-663
SP  - 656
EP  - 663
AN  - 
DO  - 10.1002/jmv.24090
UR  - 
NS  - 
N1  - Margaret Kosek (2023-12-29 04:37:31)(Select): yeah well in pcr contamination is a thing..I dont believe it either, but I think we are going to have to include; Josh Colston (2023-12-06 12:41:53)(Select): 97.5% rotavirus positive; 
ER  - 

TY  - JOUR
TI  - Eight different viral agents in childhood acute gastroenteritis.
AU  - Bozkurt, Derya
AU  - Selimoğlu, Mukadder Ayşe
AU  - Otlu, Barış
AU  - Sandıkkaya, Ayşe
PY  - 2015
PD  - 2015 Jan-Feb
AB  - Viral gastroenteritis is the most frequent cause of acute gastroenteritis (AGE) of childhood. The aim of this study was to determine the prevalence of viral  agents including astrovirus, rotavirus, adenovirus, enterovirus, norovirus,  parechovirus, Aichivirus and sapovirus in children with AGE in a pediatric  Turkish population. Fecal specimens of 240 children with AGE were investigated by  polymerase chain reaction, and viral agents were identified in 131 (54.6%)  samples. The distribution of viral agents was as follows: 56 (42.8%) norovirus,  44 (33.6%) rotavirus, 29 (22.1%) enterovirus, 21 (16.0%) adenovirus, 21 (16.0%)  parechovirus, 5 (3.8%) sapovirus and 1 (0.8%) Aichivirus. Single and multiple  viral agents were detected in 38.8% and 15.8% of patients, respectively. The  duration of hospitalization was longer in children with multiple viral agents  than in those infected with a single viral agent (p<0.001). While the highest  rate of rotavirus infection was detected in winter, the highest rate of norovirus  was found in the summer. In conclusion, norovirus and rotavirus are the most  frequent causes of childhood AGE in our country.
JO  - The Turkish journal of pediatrics
PB  - 
CY  - 
VL  - 57
IS  - 1
PG  - 68-73
SP  - 68
EP  - 73
AN  - 
DO  - 
UR  - 
NS  - 
N1  - 
ER  - 

TY  - JOUR
TI  - The burden of different pathogens in acute diarrhoeal episodes among a cohort of Egyptian children less than five years old.
AU  - El-Shabrawi, Mortada
AU  - Salem, Mohammed
AU  - Abou-Zekri, Maha
AU  - El-Naghi, Suzan
AU  - Hassanin, Fetouh
AU  - El-Adly, Tarek
AU  - El-Shamy, Ayman
PY  - 2015
PD  - 2015
AB  - INTRODUCTION: Diarrhoea continues to cause significant morbidity in Egypt. AIM: To determine the frequency and distribution of different enteropathogens in acute  diarrhoeal episodes, utilising an expanded testing regimen, and to correlate  clinical signs and symptoms associated with the detected pathogens. MATERIAL AND  METHODS: The case-control study enrolled 356 patients < 5 years old with acute  diarrhoea and 356 age and sex-matched healthy controls. Both cases and controls  underwent a full history and physical examination, and provided two rectal swab  specimens and a stool sample. Laboratory analysis included stool culture,  microscopy, and indirect methods. RESULTS: Rotavirus was detected in 11% of  patients. Enterotoxigenic Escherichia coli (ETEC), Campylobacter, Shigella, and  Salmonella were detected in 7%, 3.7%, 1.1%, and 1.4% of patients, respectively;  and in 11.1%, 3.1%, 0.6%, and 0.6% of controls, respectively, with no significant  statistical difference. Cryptosporidium was detected in 3.9% of cases. Mixed  infection was detected in 5.9% of cases and 0.9% of controls, with a significant  difference (p < 0.001). No pathogen was detected in 66.3% of cases and in 83.5%  of controls. Rotavirus infection was associated with recurrent vomiting,  dehydration, and hospitalisation. Bacterial diarrhoea was associated with  vomiting (52%) in ETEC infections, fever (80%) in Salmonella infections, mucus  (100%) and blood (50%) in stools of Shigella infections, and convulsions (15%) in  Campylobacter infections. CONCLUSIONS: Rotavirus is a prominent cause of  diarrhoea among Egyptian children. Despite utilising an expanded testing regimen,  more work is still needed for identification of other enteropathogens that  constitute other causative agents of diarrhoea.
JO  - Przeglad gastroenterologiczny
PB  - 
CY  - 
VL  - 10
IS  - 3
PG  - 173-180
SP  - 173
EP  - 180
AN  - 
DO  - 10.5114/pg.2015.51186
UR  - 
NS  - 
N1  - 
ER  - 

TY  - JOUR
TI  - Aetiology, epidemiology and clinical characteristics of acute moderate-to-severe diarrhoea in children under 5 years of age hospitalized in a referral paediatric  hospital in Rabat, Morocco.
AU  - Benmessaoud, Rachid
AU  - Jroundi, Imane
AU  - Nezha, Mouane
AU  - Moraleda, Cinta
AU  - Tligui, Houssain
AU  - Seffar, Myriam
AU  - Alvarez-Martínez, Miriam J.
AU  - Pons, Maria J.
AU  - Chaacho, Saad
AU  - Hayes, Edward B.
AU  - Vila, Jordi
AU  - Alonso, Pedro L.
AU  - Bassat, Quique
AU  - Ruiz, Joaquim
PY  - 2015
PD  - 2015 Jan
AB  - The objective of the study was to describe the aetiology, epidemiology and clinical characteristics of the principal causes of acute infectious diarrhoea  requiring hospitalization among children under 5 years of age in Rabat, Morocco.  A prospective study was conducted from March 2011 to March 2012, designed to  describe the main pathogens causing diarrhoea in hospitalized children >2 months  and less than 5 years of age. Among the 122 children included in the study,  enteroaggregative Escherichia coli (EAEC) and rotavirus were the main  aetiological causes of diarrhoea detected. Twelve (9.8 %) children were referred  to an intensive care unit, while two, presenting infection by EAEC, and EAEC plus  Shigella sonnei, developed a haemolytic uraemic syndrome. Additionally, six  (4.9 %) deaths occurred, with EAEC being isolated in four of these cases.  Diarrhoeagenic E. coli and rotavirus play a significant role as the two main  causes of severe diarrhoea, while other pathogens, such as norovirus and  parasites, seem to have a minimal contribution. Surveillance and prevention  programmes to facilitate early recognition and improved management of potentially  life-threatening diarrhoea episodes are needed.
JO  - Journal of medical microbiology
PB  - 
CY  - 
VL  - 64
IS  - Pt 1
PG  - 84-92
SP  - 84
EP  - 92
AN  - 
DO  - 10.1099/jmm.0.079830-0
UR  - 
NS  - 
N1  - 
ER  - 

TY  - JOUR
TI  - Clinical characteristics and outcome in norovirus gastroenteritis.
AU  - Ku, Min-Sho
AU  - Sheu, Ji-Nan
AU  - Lin, Ching-Pin
AU  - Chao, Yu-Hua
AU  - Chen, Shan-Ming
PY  - 2014
PD  - 2014 Dec
AB  - OBJECTIVE: To examine differences in clinical characteristics among children with norovirus, rotavirus, and bacterial gastroenteritis and investigate the outcomes  in children with sporadic norovirus gastroenteritis. METHODS: The study included  patients aged 4 mo to 14 y who had acute gastroenteritis and were admitted to a  tertiary care center between April 2008 and July 2009. The clinical features and  laboratory findings of acute gastroenteritis were recorded. Fecal specimens were  collected and tested for viruses, bacteria, and parasites. RESULTS: A total of  198 children (median age, 2.1 y) with acute gastroenteritis were studied. The  pathogens identified included norovirus (n = 38), rotavirus (n = 47), adenovirus  (n = 5), astrovirus (n = 1), bacteria (n = 43), and mixed infections (n = 7). No  causative organisms were identified in 57 patients. The norovirus-infected group  had a significantly higher proportion of those still vomiting 1 d after the onset  of vomiting (p < 0.001, OR 5.0, 95 % CI 1.9-12.8), cessation of diarrhea 4 d  after the onset of diarrhea (p < 0.001, OR 15.5, 95 % CI 5.1-47.0) and no fever 3  d after the onset of fever (p < 0.001, OR 27.5, 95 % CI 5.8-129.7) compared with  the bacteria-infected group. The length of hospital stay of the  norovirus-infected patients was positively correlated with the number of diarrhea  episodes, duration of diarrhea, and severity score. CONCLUSIONS: The clinical  manifestations on the day after onset of diarrhea, vomiting and fever reflected  the occurrence of norovirus infection in children with sporadic gastroenteritis.
JO  - Indian journal of pediatrics
PB  - 
CY  - 
VL  - 81
IS  - 12
PG  - 1321-1326
SP  - 1321
EP  - 1326
AN  - 
DO  - 10.1007/s12098-014-1419-2
UR  - 
NS  - 
N1  - 
ER  - 

TY  - JOUR
TI  - Etiology of childhood diarrhea after rotavirus vaccine introduction: a prospective, population-based study in Nicaragua.
AU  - Becker-Dreps, Sylvia
AU  - Bucardo, Filemon
AU  - Vilchez, Samuel
AU  - Zambrana, Luis Enrique
AU  - Liu, Lan
AU  - Weber, David J.
AU  - Peña, Rodolfo
AU  - Barclay, Leslie
AU  - Vinjé, Jan
AU  - Hudgens, Michael G.
AU  - Nordgren, Johan
AU  - Svensson, Lennart
AU  - Morgan, Douglas R.
AU  - Espinoza, Félix
AU  - Paniagua, Margarita
PY  - 2014
PD  - 2014 Nov
AB  - BACKGROUND: Nicaragua was the first developing nation to implement routine immunization with the pentavalent rotavirus vaccine (RV5). In this RV5-immunized  population, understanding infectious etiologies of childhood diarrhea is  necessary to direct diarrhea treatment and prevention efforts. METHODS: We  followed a population-based sample of children <5 years in León, Nicaragua for  diarrhea episodes through household visits. Information was obtained on RV5  history and sociodemographics. Stool samples collected during diarrhea episodes  and among healthy children underwent laboratory analysis for viral, bacterial and  parasitic enteropathogens. Detection frequency and incidence of each  enteropathogen was calculated. RESULTS: The 826 children in the cohort  experienced 677 diarrhea episodes during 607.5 child-years of exposure time (1.1  episodes per child-year). At least 1 enteropathogen was detected among 61.1% of  the 337 diarrheal stools collected. The most common enteropathogens among  diarrheal stools were: norovirus (20.4%), sapovirus (16.6%), enteropathogenic  Escherichia coli (11.3%), Entamoeba histolytica/dispar (8.3%), Giardia lamblia  (8.0%) and enterotoxigenic E. coli (7.7%), with rotavirus detected among 5.3% of  diarrheal stools. Enteropathogenic Escherichia coli and enterotoxigenic E. coli  were frequently detected among stools from healthy children. Among children with  diarrhea, norovirus was more commonly detected among younger children (< 2 years)  and G. lamblia was more commonly detected among older children (2-4 years). The  mean age of rotavirus detection was 34.6 months. CONCLUSIONS: In this Central  American community after RV5 introduction, rotavirus was not commonly detected  among children with diarrhea. Prevention and appropriate management of norovirus  and sapovirus should be considered to further reduce the burden of diarrheal  disease.
JO  - The Pediatric infectious disease journal
PB  - 
CY  - 
VL  - 33
IS  - 11
PG  - 1156-1163
SP  - 1156
EP  - 1163
AN  - 
DO  - 10.1097/INF.0000000000000427
UR  - 
NS  - 
N1  - 
ER  - 

TY  - JOUR
TI  - Selected enteropathogens and clinical course in children hospitalized with severe acute gastroenteritis in Barbados.
AU  - Kumar, Alok
AU  - Browne, Chantelle
AU  - Scotland, Shauna
AU  - Krishnamurthy, Kandamaran
AU  - Nielsen, Anders L.
PY  - 2014
PD  - 2014 Oct
AB  - OBJECTIVES: The primary aim of this study was to determine the prevalence of selected bacterial and viral enteropathogens in children hospitalized with acute  gastroenteritis and the secondary aim was to characterize the clinical course and  the outcome. METHODOLOGY: A retrospective audit of children (<15 years) admitted  with acute gastroenteritis during January 2008 to October 2010. Stool samples  were analyzed for bacterial pathogens and for the Rotavirus. Demographics,  clinical presentations, hospital course and outcome were extracted from the  admission records. RESULTS: There were 571 children hospitalized with acute  gastroenteritis, which accounted for 11% of all medical hospitalization in  children. Overall, 42.9% of these children were ≤12 months in age. Stool test  result was documented in 46.6% of children hospitalized with gastroenteritis and  an enteropathogen was isolated in 36.8% of cases with documented stool test  result. Non-typhoidal Salmonella species was the most commonly isolated  enteropathogen accounting for 21.1% of all the documented cases. Rotavirus was  identified as an etiological agent in 9.0%. Of the 56 children who had  non-typhoidal salmonella gastroenteritis, 54(96.4%) were younger than 5 years.  The median duration of hospitalization was 2 days (Range 1 day to 9 days). There  were no deaths. CONCLUSION: Non-typhoidal salmonella was the most common  enteropathogen isolated and this was followed by the Rotavirus.
JO  - International journal of health sciences
PB  - 
CY  - 
VL  - 8
IS  - 4
PG  - 409-417
SP  - 409
EP  - 417
AN  - 
DO  - 
UR  - 
NS  - 
N1  - Margaret Kosek (2023-11-07 08:51:03)(Select): see table 2; Josh Colston (2023-08-25 12:13:37)(Select): January 2008 through October 2010.
; 
ER  - 

TY  - JOUR
TI  - Rotavirus and norovirus infections among acute gastroenteritis children in Morocco.
AU  - El Qazoui, Maria
AU  - Oumzil, Hicham
AU  - Baassi, Larbi
AU  - El Omari, Nezha
AU  - Sadki, Khalid
AU  - Amzazi, Saaid
AU  - Benhafid, Mohamed
AU  - El Aouad, Rajae
PY  - 2014
PD  - 2014 Jun 3
AB  - BACKGROUND: Acute gastroenteritis is a serious cause of child mortality and morbidity in resource-limited countries. A viral etiology is most common, and  rotavirus and norovirus are reported to be the leading causative agents. There  are still few epidemiological data on the simultaneous occurrence of these  viruses in Morocco. The aim of this study was to provide useful epidemiological  data on the gastroenteritis associated with rotavirus and norovirus among  children aged less than 5 years. METHODS: From January to December 2011, 335  samples were tested for rotavirus and norovirus using enzyme-linked immunosorbent  assay, reverse-transcription-polymerase chain reaction (RT-multiplex PCR) and  real-time RT-PCR. Partial sequences of the norovirus were phylogenetically  analyzed to determine the genotype. RESULTS: The overall rates of rotavirus and  norovirus infections were 26.6% and 16.1%, respectively. Mixed viral infections  were detected in 9 of 335 stool specimens (2.7%).The most common genotype  combination in the rotavirus strains was G1[P8] (51.7%), followed by G2[P4]  (10.1%), G2[P8] (4.5%), G9[P8] (3.4%), G4[P8] (3.4%), and G1[P6] (2.3%). Among  patients positive for norovirus, 42 (77.8%) tested positive for GII and 12  (22.2%) for GI. Thirty-three (78.6%) of the norovirus GII-positive cases were  successfully characterized. Genotype GII.4 was the most prevalent (n = 27;  81.8%), followed by GII.3 (n = 2; 6.1%), GII.13 (n = 2; 6.1%), GII.16 (n = 1;  3%), and GII.17 (n = 1; 3%). CONCLUSION: This study suggests that in Morocco,  norovirus is the most frequent cause of acute gastroenteritis after rotavirus,  but further enteric viruses need to be integrated in the surveillance system so  that a conclusion could be drawn.
JO  - BMC infectious diseases
PB  - 
CY  - 
VL  - 14
IS  - 
PG  - 300
SP  - 300
EP  - 
AN  - 
DO  - 10.1186/1471-2334-14-300
UR  - 
NS  - 
N1  - 
ER  - 

TY  - JOUR
TI  - Characterization of Shiga-toxin producing E.coli (STEC) and enteropathogenic E.coli (EPEC) using multiplex Real-Time PCR assays for stx1 , stx2 , eaeA.
AU  - Abbasi, Pejman
AU  - Kargar, Mohammad
AU  - Doosti, Abbas
AU  - Mardaneh, Jalal
AU  - Ghorbani-Dalini, Sadegh
AU  - Dehyadegari, Mohammad Ali
PY  - 2014
PD  - 2014 Jun
AB  - BACKGROUND AND OBJECTIVE: Diarrheal disease is still a major health problem, especially in developing countries, where it is considered as one of the leading  causes of morbidity and mortality especially in children. Studies showed that  Diarrheagenic E. coli (DEC) such as STES and EPEC strains are among the most  prevalent causative agents in acute diarrhea, particularly in children. Aim of  the present study was to investigate the presence and the frequency of STEC and  EPEC as etiologic agent of diarrhea in children less than 2 years of age with  diarrhea in Shiraz. MATERIALS AND METHODS: A total of 285 stool samples were  collected from patients with diarrhea in Shiraz, in 2012. Diarrheagenic E. coli  (DEC) strains were isolated by standard biochemical analysis. In this study, we  used multiplex Real time PCR and single PCR to detect the presence of indicator  genes stx1 , stx2 and eaeA for STEC and EPEC strains, respectively. RESULTS: A  total of 285 stool samples were tested in which 49 (17%) were identified as  contaminated with E. coli by biochemical tests. Out of total samples, 15 STEC  (31%) and 13 EPEC (27%) were identified using multiplex Real-Time PCR assay.  Among STEC isolates, 2 strains were stx1 (+), 8 isolates stx2 (+), 3 isolates  were stx1 (+) , stx2 (+) and 2 isolates were stx1 (+) , stx2 (+), eaeA (+).  CONCLUSION: In this study, we found rather high occurrence of STEC and EPEC  virulence genes in children with diarrhea. The results of this study showed that,  real time PCR can be used as a replacement for conventional PCR assay in the  detecting virulence genes of STEC and EPEC strains. Real-time PCR offers the  advantage of being a faster, more robust assay, because it does not require  post-PCR procedures to detect amplification products.
JO  - Iranian journal of microbiology
PB  - 
CY  - 
VL  - 6
IS  - 3
PG  - 169-174
SP  - 169
EP  - 174
AN  - 
DO  - 
UR  - 
NS  - 
N1  - 
ER  - 

TY  - JOUR
TI  - Predominance of norovirus and sapovirus in Nicaragua after implementation of universal rotavirus vaccination.
AU  - Bucardo, Filemón
AU  - Reyes, Yaoska
AU  - Svensson, Lennart
AU  - Nordgren, Johan
PY  - 2014
PD  - 2014
AB  - BACKGROUND: Despite significant reduction of rotavirus (RV) infections following implementation of RotaTeq vaccination in Nicaragua, a large burden of patients  with diarrhea persists. METHODS: We conducted a community- and hospital-based  study of the burden of RV, norovirus (NV) and sapovirus (SV) infections as cause  of sporadic acute gastroenteritis (GE) among 330 children ≤ 5 years of age  between September 2009 and October 2010 in two major cities of Nicaragua with a  RotaTeq coverage rate of 95%. RESULTS: We found that NV, SV and RV infections  altogether accounted for 45% of cases of GE. Notably, NV was found in 24%  (79/330) of the children, followed by SV (17%, 57/330) and RV (8%, 25/330). The  detection rate in the hospital setting was 27%, 15% and 14% for NV, SV and RV  respectively, whereas in the community setting the detection rate of RV was < 1%.  Among each of the investigated viruses one particular genogroup or genotype was  dominant; GII.4 (82%) for NV, GI (46%) for SV and G1P[8] (64%) in RV. These  variants were also found in higher proportions in the hospital setting compared  to the community setting. The GII.4.2006 Minerva strain circulating globally  since 2006 was the most common among genotyped NV in this study, with the  GII.4-2010 New Orleans emerging in 2010. CONCLUSIONS: This study shows that NV  has become the leading viral cause of gastroenteritis at hospital and community  settings in Nicaragua after implementation of RV vaccination.
JO  - PloS one
PB  - 
CY  - 
VL  - 9
IS  - 5
PG  - e98201
SP  - e98201
EP  - 
AN  - 
DO  - 10.1371/journal.pone.0098201
UR  - 
NS  - 
N1  - Margaret Kosek (2023-11-30 05:32:19)(Select): be careful to separate hospital and community based results; 
ER  - 

TY  - JOUR
TI  - A retrospective analysis of acute gastroenteritis agents in children admitted to a university hospital pediatric emergency unit.
AU  - Bicer, Suat
AU  - Col, Defne
AU  - Erdag, Gulay Ciler
AU  - Giray, Tuba
AU  - Gurol, Yesim
AU  - Yilmaz, Gulden
AU  - Vitrinel, Ayca
AU  - Ozelgun, Berna
PY  - 2014
PD  - 2014 Apr
AB  - BACKGROUND: Acute gastroenteritis is responsible observed in all age groups, especially infants and children. The etiology and clinical course of acute  gastroenteritis may vary with age and etiological agents. In developing  countries, the morbidity and mortality associated with infectious diarrhea is  higher in children younger than five-years-of-age. OBJECTIVES: The aim of this  study was to determine the prevalence and seasonal distribution of the major  agents of acute gastroenteritis in children who were admitted to a Turkish  university hospital pediatric emergency unit during 2009. PATIENTS AND METHODS:  Seasonal distribution within a one year period and quantitative distribution were  analyzed with demographic data and laboratory findings. A total of 644 subjects  were enrolled in the study, with a mean age of 4.14 years. Pathogens were  detected in 183 (28.4%) stool samples in children less than 16 years, admitted  with acute gastroenteritis. RESULTS: Pathogens were detected in 184 (28.4%) stool  samples. The age distributions of the cases were 0 - 24 months (n = 59), 2 - 5  years (n = 100), and > 5 years (n = 25). The detection rate of rotavirus,  norovirus and adenovirus were; 12.7% (75/588), 9.8% (51/520) and 4.9% (28/575),  respectively. Bacterial agents were detected in 36 cases. The main agent was  norovirus in the 0 - 24 months group (n = 25, 42.4%), and rotavirus for ages 2 -  5 years (n = 43, 43%) and > 5 years. On the monthly distribution, cases of  rotavirus were found to be more frequent in the first four months of the year.  DISCUSSION: Viruses were the major pathogens in all age groups. Norovirus was the  leading pathogen in the first two years. For the age groups 2 - 5 years and 6 -  16 years, rotavirus was the major pathogen.
JO  - Jundishapur journal of microbiology
PB  - 
CY  - 
VL  - 7
IS  - 4
PG  - e9148
SP  - e9148
EP  - 
AN  - 
DO  - 10.5812/jjm.9148
UR  - 
NS  - 
N1  - 
ER  - 

TY  - JOUR
TI  - Severe viral gastroenteritis in children after suboptimal rotavirus immunization in Taiwan.
AU  - Chen, Shih-Yen
AU  - Tsai, Chi-Neu
AU  - Chen, Chyi-Liang
AU  - Chao, Hsun-Chin
AU  - Lee, Yu-Sheen
AU  - Lai, Ming-Wei
AU  - Chen, Chien-Chang
AU  - Huang, Wen-Ling
AU  - Chiu, Cheng-Hsun
PY  - 2013
PD  - 2013 Dec
AB  - BACKGROUND: The study aimed to investigate the molecular epidemiology of severe viral gastroenteritis (AGE) in children in Taiwan after the implementation of the  rotavirus vaccine in the private sector. METHODS: Fecal samples from hospitalized  children with severe AGE from April 2004 to March 2011 were examined by reverse  transcription-polymerase chain reaction or polymerase chain reaction to identify  enteric viral pathogens. The study period was divided to prevaccine (before  September 2006) and postvaccine (after October 2006) periods. The prevalence of  enteric viruses between the 2 periods was analyzed. The disease burdens of  rotavirus- and norovirus-associated diseases were assessed according to vaccine  implementation status and were adjusted for age. RESULTS: A total of 755 stool  samples were collected from hospitalized patients with AGE; enteric viruses were  identified in 586 patients (77.6%), including 44 with concomitant bacterial  infection. Viral enteric infection by rotavirus, norovirus, astrovirus,  sapovirus, enteric adenovirus, multiple viruses and bacterial coinfections were  found in 216 (28.6%), 128 (17.0%), 24 (3.2%), 6 (0.8%), 69 (9.1 %), 99 (13.1%)  and 44 (5.8%) patients, respectively. A significant increase of norovirus  infection was found in the postvaccine period (P < 0.001); on the other hand,  rotavirus infection in infants has been reduced substainally (P = 0.056) and the  annual peak of rotavirus infection has gradually become less prominent, with a  significant decline of coinfection of rotavirus with other pathogens.  CONCLUSIONS: Suboptimal use of rotavirus vaccines in the private sector caused a  slow but modest impact on severe rotavirus AGE, whereas norovirus infection  became more common.
JO  - The Pediatric infectious disease journal
PB  - 
CY  - 
VL  - 32
IS  - 12
PG  - 1335-1339
SP  - 1335
EP  - 1339
AN  - 
DO  - 10.1097/INF.0b013e3182a5f5b6
UR  - 
NS  - 
N1  - 
ER  - 

TY  - JOUR
TI  - Prevalence and genetic diversity of norovirus among patients with acute diarrhea in Guatemala.
AU  - Estévez, Alejandra
AU  - Arvelo, Wences
AU  - Hall, Aron J.
AU  - López, María R.
AU  - López, Beatriz
AU  - Reyes, Lissette
AU  - Moir, Juan Carlos
AU  - Gregoricus, Nicole
AU  - Vinjé, Jan
AU  - Parashar, Umesh D.
AU  - Lindblade, Kim A.
PY  - 2013
PD  - 2013 Jul
AB  - Noroviruses (NoVs) are a leading cause of acute gastroenteritis outbreaks and sporadic cases of diarrhea in industrialized countries. To study the prevalence  and genetic diversity of NoVs in Guatemala, stool specimens were collected from  hospitalized and ambulatory patients presenting with diarrhea (≥3 loose or liquid  stools in a 24-hr period) who were enrolled in a prospective surveillance system  in the Departments of Santa Rosa (October 2007 to August 2010) and Quetzaltenango  (August 2009 to August 2010), Guatemala. Specimens were tested for rotavirus,  enteric bacteria, and parasites by routine methods and for genogroups I and II  NoV by real-time reverse transcription-PCR. A total of 2,403 stool specimens were  collected from hospitalized (n = 528) and ambulatory patients (n = 1,875).  Overall, 341 (14%) samples tested positive for NoVs including 114 (22%)  hospitalized and 227 (12%) ambulatory patients. NoVs disease peaked during the  winter (November-January) months. Among the 341 NoVs-positive patients, 32 (9%)  were also positive for rotavirus, 32 (9%) for bacteria, and 9 (3%) for protozoa.  Nucleotide sequences were obtained from 84 samples collected from hospitalized  children aged <5 years of age, which could be grouped into nine GII and three GI  genotypes with GII.4 (74%) and GI.8 (10%) being the most common. This is the  first study on the prevalence of NoVs among hospitalized and ambulatory patients  with diarrhea in Guatemala. The findings highlight the need to implement  laboratory diagnostics for NoVs to improve appropriate clinical management of  diarrheal diseases and guide vaccine development.
JO  - Journal of medical virology
PB  - 
CY  - 
VL  - 85
IS  - 7
PG  - 1293-1298
SP  - 1293
EP  - 1298
AN  - 
DO  - 10.1002/jmv.23578
UR  - 
NS  - 
N1  - Josh Colston (2023-09-13 12:14:55)(Select): Norovirus and rotavirus; 
ER  - 

TY  - JOUR
TI  - Viral agents associated with acute diarrhea among outpatient children in southeastern China.
AU  - Chen, Yu
AU  - Li, Zhongjie
AU  - Han, Dongsheng
AU  - Cui, Dawei
AU  - Chen, Xiao
AU  - Zheng, Shufa
AU  - Yu, Fei
AU  - Liu, Jia
AU  - Lai, Shengjie
AU  - Yan, Yansheng
AU  - Lin, Zhong
AU  - Shi, Zhiyang
AU  - Wu, Tao
AU  - Li, Lanjuan
AU  - Yang, Weizhong
PY  - 2013
PD  - 2013 Jul
AB  - BACKGROUND: Acute diarrhea is a leading cause of childhood morbidity and mortality worldwide, but there have been few reports on the causative viruses  associated with acute diarrhea among outpatient children in developing countries.  This study was conducted to identify the viral agents in outpatient children with  acute diarrhea in southeastern China. METHODS: Eight hundred eleven outpatient  children 5 years or younger with acute diarrhea were enrolled. Five enteric  viruses were determined by enzyme-linked immunosorbent assay and multiplex  reverse transcription-polymerase chain reaction for each stool specimen. RESULTS:  At least 1 virus was detected in 353 (43.5%) of the subjects. The proportions of  rotavirus, norovirus, sapovirus, adenovirus and astrovirus were 25.5%, 18.1%,  4.4%, 2.7% and 1.2%, respectively. G3P[8] was the most prevalent rotavirus  strain. Mixed infections were observed in 65 cases, among which the most  prevalent coinfection was rotavirus with other viruses (58 cases, 89.2%).  Rotavirus and norovirus infections showed marked and opposing seasonal patterns.  Mixed infection was significantly more common in children older than 1 year  (12.2%) than in those younger than 1 year (7.1%) (P = 0.026). Clinically,  rotavirus infection presented with a longer duration (4.3 ± 6.7 days) and higher  frequency (5.9 ± 2.0 times/d) of diarrhea than any other viral infection.  Vomiting was more common for mixed infections than for single infections (P =  0.010). CONCLUSIONS: All the 5 common etiologies were detected in this study,  with rotavirus and norovirus being the 2 leading agents. Mixed viral infections  were common in outpatient children with acute diarrhea, and rotavirus seemed to  play a major role in mixed infections.
JO  - The Pediatric infectious disease journal
PB  - 
CY  - 
VL  - 32
IS  - 7
PG  - e285-290
SP  - e285
EP  - 290
AN  - 
DO  - 10.1097/INF.0b013e31828c3de4
UR  - 
NS  - 
N1  - 
ER  - 

TY  - JOUR
TI  - Bacterial and viral etiology of childhood diarrhea in Ouagadougou, Burkina Faso.
AU  - Bonkoungou, Isidore Juste O.
AU  - Haukka, Kaisa
AU  - Österblad, Monica
AU  - Hakanen, Antti J.
AU  - Traoré, Alfred S.
AU  - Barro, Nicolas
AU  - Siitonen, Anja
PY  - 2013
PD  - 2013 Mar 19
AB  - BACKGROUND: Diarrhea is the most frequent health problem among children in developing countries. This study investigated the bacterial and viral etiology  and related clinical and epidemiological factors in children with acute diarrhea  in Ouagadougou, Burkina Faso. METHODS: Stool specimens were collected from 283  children under 5 years of age visiting hospital due to acute diarrhea and from 60  healthy controls of similar age. Pathogens were investigated by using  conventional culture techniques, PCR and immunochromatographic testing.  Salmonella and Shigella strains were serotyped and their susceptibility to 23  antimicrobial agents was determined by the agar dilution method. RESULTS: At  least one pathogen was detected in 64% of the 283 patients and in 8% of the 60  controls (p < 0.001). Rotavirus was found in 30% of the patients, followed by  diarrheagenic Escherichia coli (24%), Salmonella enterica ssp. enterica (9%),  Shigella spp. (6%), adenovirus (5%) and Campylobacter spp. (2%). Multiple  pathogens were found in 11% of the patients and in 2% of the controls (p =  0.028). Viruses were found mainly in children of ≤ 2 years of age, whereas  bacteria were equally prevalent among all the age groups. Viral infections  occurred mostly during the cool dry season and the bacterial infections during  the rainy season. Fever (64%) and vomiting (61%) were the most common symptoms  associated with diarrhea. Only one Salmonella strain was resistant to nalidixic  acid and ciprofloxacin. Of the Shigella strains, one was resistant to nalidixic  acid but 81% to trimethoprim- sulfamethoxazole, 63% to streptomycin and 50% to  ampicillin. Most of all the other Salmonella and Shigella strains were sensitive  to all antimicrobials tested. CONCLUSION: Rotaviruses and diarrheal E. coli were  the most predominant pathogens associated with acute diarrhea in Burkinabe  children. Constant antimicrobial surveillance is warranted to observe for the  emergence of enteric bacteria resistant to antimicrobials that are important in  treatment also of severe infections.
JO  - BMC pediatrics
PB  - 
CY  - 
VL  - 13
IS  - 
PG  - 36
SP  - 36
EP  - 
AN  - 
DO  - 10.1186/1471-2431-13-36
UR  - 
NS  - 
N1  - 
ER  - 

TY  - JOUR
TI  - Prevalence and antibiotic resistance patterns of diarrheagenic Escherichia coli isolated from adolescents and adults in Hamedan, Western Iran.
AU  - Alikhani, Mohammad Yousef
AU  - Hashemi, Seyyed Hamid
AU  - Aslani, Mohammad Mehdi
AU  - Farajnia, Safar
PY  - 2013
PD  - 2013 Mar
AB  - BACKGROUND AND OBJECTIVES: Pathogenic strains of Escherichia coli are a common cause of acute infectious diarrhea. The aim of this study was to investigate the  frequency, virulence markers and antibiotic resistance patterns of diarrheagenic  E. coli (DEC) isolated from adolescents and adults in Hamadan, west of Iran.  MATERIALS AND METHODS: A total of 187 stool samples were collected from adults  with acute diarrhea. Stool culture was performed by conventional methods for  enteropathogenic bacteria. Virulence factor genes for DEC were detected by  polymerase chain reaction. Antimicrobial susceptibility was tested using the disk  diffusion method. RESULTS: Among the 187 patients, 40 (21.4%) were positive for  DEC. The most frequently identified DEC was enteropathogenic E. coli (47.5%),  followed by enteroaggregative (20%), enterotoxigenic (17.5%) and shiga-toxin  producing E. coli (15%). No isolates of enteroinvasive E. coli were detected. All  STEC strains were stx+ / eaeA-. Out of the seven ETEC strains, five (71.4%)  produced ST, one (14.3%) produced only LT and one (14.3%) of the isolates  produced both ST and LT encoded by est and elt genes, respectively. Among the 40  DEC strains 27(67.5%) were multidrug resistant. CONCLUSION: DEC contribute to the  burden of diarrhea in adults in Hamadan. Enteropathogenic E. coli was the most  commonly identified DEC strain in the region studied.
JO  - Iranian journal of microbiology
PB  - 
CY  - 
VL  - 5
IS  - 1
PG  - 42-47
SP  - 42
EP  - 47
AN  - 
DO  - 
UR  - 
NS  - 
N1  - 
ER  - 

TY  - JOUR
TI  - Trends in the prevalence of diarrheagenic Escherichia coli among hospitalized diarrheal patients in Kolkata, India.
AU  - Dutta, Sanjucta
AU  - Guin, Sucharita
AU  - Ghosh, Santanu
AU  - Pazhani, Gururaja P.
AU  - Rajendran, Krishnan
AU  - Bhattacharya, Mihir K.
AU  - Takeda, Yoshifumi
AU  - Nair, G. Balakrish
AU  - Ramamurthy, Thandavarayan
PY  - 2013
PD  - 2013
AB  - BACKGROUND: To analyse the trends in the prevalence of different pathogroups of diarrheagenic Escherichia coli (DEC) among hospitalized acute diarrheal patients.  METHODOLOGY/PRINCIPAL FINDINGS: From the active surveillance of diarrheal disease  at the Infectious Diseases Hospital, Kolkata, 3826 stool specimens collected  during 2008-2011 were screened for DEC and other enteric pathogens. PCR was used  in the detection of enterotoxigenic, enteropathogenic and enteroaggregative E.  coli and 10 major colonization factor antigens (CFs) of enterotoxigenic E. coli.  The relationship between DEC infected patient's age group and clinical symptoms  were also investigated. Multiplex PCR assay showed that the prevalence of EAEC  was most common (5.7%) followed by ETEC (4.2%) and EPEC (1.8%). In diarrheal  children >2 year of age, EAEC and EPEC were detected significantly (p = 0.000 and  0.007, respectively). In children >2 to 5 and >5 to 14 years, ETEC was  significantly associated with diarrhea (p = 0.000 each). EAEC was significantly  associated with diarrheal patients with age groups >14 to 30 and >30 to 50 years  (p = 0.001, and p = 0.009, respectively). Clinical symptoms such as vomiting,  abdominal pain, watery diarrhea, were recorded in patients infected with ETEC.  Dehydration status was severe among patients infected by ST-ETEC (19%) and EPEC  (15%). CS6 was frequently detected (37%) among ETEC. CONCLUSIONS/SIGNIFICANCE:  Hospital based surveillance reviled that specific pathogroups of DEC are  important to certain age groups and among ETEC, CS6 was predominant.
JO  - PloS one
PB  - 
CY  - 
VL  - 8
IS  - 2
PG  - e56068
SP  - e56068
EP  - 
AN  - 
DO  - 10.1371/journal.pone.0056068
UR  - 
NS  - 
N1  - 
ER  - 

TY  - JOUR
TI  - Increase in the detection rate of viral and parasitic enteric pathogens among Egyptian children with acute diarrhea.
AU  - El-Mohammady, Hanan
AU  - Mansour, Adel
AU  - Shaheen, Hind I.
AU  - Henien, Nagwa H.
AU  - Motawea, Mohamed S.
AU  - Raafat, Ismail
AU  - Moustafa, Manal
AU  - Adib-Messih, Ibrahim A.
AU  - Sebeny, Peter J.
AU  - Young, Sylvia Y. N.
AU  - Klena, John D.
PY  - 2012
PD  - 2012 Nov 26
AB  - INTRODUCTION: Acute diarrhea continues to be a major cause of morbidity and mortality in children from developing countries. Determination of the frequency  of diarrhea in an area, along with the proportion of disease caused by specific  enteric agents of different origins, is considered the first step in controlling  diarrheal diseases. METHODOLOGY: From 2005 to 2007, a hospital-based surveillance  was conducted in two locations in Egypt to determine the causes of acute diarrhea  in children younger than 5-years seeking treatment. Five additional enteric viral  and parasitic pathogens were tested using commercially-available enzyme  immunoassays (EIA) to re-evaluate the prevalence of diarrheal pathogens in  undiagnosed cases. RESULTS: Adenovirus, astrovirus, norovirus and G. lamblia were  detected as the sole pathogen in 2% (n=34), 3% (n=56), 9% (n=191) and 7% (n=146)  of the cases, respectively. E. histolytica was never detected as the sole  pathogen. The percentage of diarrheal cases with a known cause increased  significantly, from 48% (n=1,006) to 74% (n=1,568) (P < 0.0001). CONCLUSION: In  our study, the incorporation of immunoassays yielded useful data in identifying  pathogens in previously pathogen-negative diarrhea cases.
JO  - Journal of infection in developing countries
PB  - 
CY  - 
VL  - 6
IS  - 11
PG  - 774-781
SP  - 774
EP  - 781
AN  - 
DO  - 10.3855/jidc.2349
UR  - 
NS  - 
N1  - 
ER  - 

TY  - JOUR
TI  - Enteropathogens associated with acute diarrhea in a tertiary hospital of Bangladesh.
AU  - Kabir, M. R.
AU  - Hossain, M. A.
AU  - Paul, S. K.
AU  - Mahmud, C.
AU  - Ahmad, S.
AU  - Mahmud, N. U.
AU  - Sultana, S.
AU  - Yesmin, T.
AU  - Hoque, S. M.
AU  - Habiba, U.
AU  - Rahman, M. A.
AU  - Kobayashi, N.
PY  - 2012
PD  - 2012 Oct
AB  - Acute diarrheal diseases are great concern throughout the world, as they are responsible for considerable morbidity and mortality, especially in developing  countries. The present study was carried out during the period from January' 2011  to December' 2011 in the Department of Microbiology, Mymensingh Medical College.  A total of 300 stool specimens were examined by standard laboratory methods for  identification of enteropathogens. Rotavirus was detected by Polyacrylamide Gel  electrophoresis (PAGE). Different diarrheagenic E. coli (DEC) were detected by  Multiplex PCR following standard methods. Of the 300 stool specimens examined,  Enteropathpgens were detected in 160(53.5%) cases. Rota virus was detected in  82(27.5%) cases, followed by DEC in 54(18%), Shigella spp. in 8(2.4%), Salmonella  spp. in 5(1.6%), Entameoba histolytica in 4(1.5%) and Giardia lamblia in 3(1.0%)  cases. Among the DEC, the Enterotoxigenic E. coli (ETEC) was most prevalent (72%,  39/54). The present study revealed a high prevalence of rotavirus and DEC as the  predominant causes of diarrhea in this region.
JO  - Mymensingh medical journal : MMJ
PB  - 
CY  - 
VL  - 21
IS  - 4
PG  - 618-623
SP  - 618
EP  - 623
AN  - 
DO  - 
UR  - 
NS  - 
N1  - 
ER  - 

TY  - JOUR
TI  - Diarrhea etiology in a pediatric emergency department: a case control study.
AU  - Denno, Donna M.
AU  - Shaikh, Nurmohammad
AU  - Stapp, Jenny R.
AU  - Qin, Xuan
AU  - Hutter, Carolyn M.
AU  - Hoffman, Valerie
AU  - Mooney, Jody C.
AU  - Wood, Kelly M.
AU  - Stevens, Harold J.
AU  - Jones, Robert
AU  - Tarr, Phillip I.
AU  - Klein, Eileen J.
PY  - 2012
PD  - 2012 Oct
AB  - BACKGROUND: The etiology of childhood diarrhea is frequently unknown. METHODS: We sought Aeromonas, Campylobacter, Escherichia coli O157:H7, Pleisiomonas  shigelloides, Salmonella, Shigella, Vibrio, and Yersinia (by culture),  adenoviruses, astroviruses, noroviruses, rotavirus, and Shiga toxin-producing E.  coli (STEC; by enzyme immunoassay), Clostridium difficile (by cytotoxicity),  parasites (by microscopy), and enteroaggregative E. coli (EAEC; by polymerase  chain reaction [PCR] analysis) in the stools of 254 children with diarrhea  presenting to a pediatric emergency facility. Age- and geographic-matched  community controls without diarrhea (n = 452) were similarly studied, except  bacterial cultures of the stool were limited only to cases. RESULTS: Twenty-nine  (11.4%) case stools contained 13 Salmonella, 10 STEC (6 O157:H7 and 4 non-O157:H7  serotypes), 5 Campylobacter, and 2 Shigella. PCR-defined EAEC were present more  often in case (3.2%) specimens than in control (0.9%) specimens (adjusted odds  ratio [OR], 3.9; 95% confidence interval [CI], 1.1-13.7), and their adherence  phenotypes were variable. Rotavirus, astrovirus, and adenovirus were more common  among cases than controls, but both groups contained noroviruses and C. difficile  at similar rates. PCR evidence of hypervirulent C. difficile was found in case  and control stools; parasites were much more common in control specimens.  CONCLUSIONS: EAEC are associated with childhood diarrhea in Seattle, but the  optimal way to identify these agents warrants determination. Children without  diarrhea harbor diarrheagenic pathogens, including hypervirulent C. difficile.  Our data support the importance of taking into account host susceptibility,  microbial density, and organism virulence traits in future case-control studies,  not merely categorizing candidate pathogens as being present or absent.
JO  - Clinical infectious diseases : an official publication of the Infectious Diseases Society of America
PB  - 
CY  - 
VL  - 55
IS  - 7
PG  - 897-904
SP  - 897
EP  - 904
AN  - 
DO  - 10.1093/cid/cis553
UR  - 
NS  - 
N1  - 
ER  - 

TY  - JOUR
TI  - Detection of diarrheagenic Escherichia coli by multiplex PCR.
AU  - Hegde, A.
AU  - Ballal, M.
AU  - Shenoy, S.
PY  - 2012
PD  - 2012 Jul-Sep
AB  - BACKGROUND: Diarrheagenic E.coli (DEC) are an important cause of childhood diarrhea.Identification of DEC strains needs to detect factors that determine the  virulence of these organisms. There is not much data regarding the importance of  DEC as a cause of diarrhea in children in India.The prevalence of DEC in children  below five years with and without diarrhea was studied using two multiplex PCR  assays. MATERIALS AND METHODS: Two multiplex polymerase chain reaction assays  were used to detect genes of five types of DEC.The targets selected for each  category were eae and bfpA (bundle-forming pilus) for Enteropathogenic E.coli  (EPEC), hlyA for Enterohemorrhagic E.coli (EHEC), elt and stla for  Enterotoxigenic E.coli (ETEC), CVD432 for Enteroaggregative E.coli (EAEC) and ial  for Enteroinvasive E.coli (EIEC). RESULTS: In 200 children with diarrhea 52 (26%)  DEC infections were found. Among 100 controls 8 (8%) DEC infections were found.  EAEC was the most common DEC by multiplex PCR both in cases (26, 13%)and controls  (5,5%), followed by EPEC seen in 16% cases and 3% controls. ETEC and EIEC were  found in 7 (3.5%) and 3 (1.5%) of the diarrheal cases. EIEC and ETEC were not  detected in the control cases. EHEC was not isolated from either the diarrheal or  control cases. CONCLUSION: DEC strains are a significant cause of diarrhea in  children. The two Multiplex PCR assays can be used for the detection of DEC in  routine diagnostic laboratories. These assays are specific and sensitive for the  rapid detection of DEC. EAEC was the most frequent pathotype in the population  under study.
JO  - Indian journal of medical microbiology
PB  - 
CY  - 
VL  - 30
IS  - 3
PG  - 279-284
SP  - 279
EP  - 284
AN  - 
DO  - 10.4103/0255-0857.99485
UR  - 
NS  - 
N1  - 
ER  - 

TY  - JOUR
TI  - Enteropathogens in acute diarrhea: a general practice-based study in a Nordic country.
AU  - Hilmarsdóttir, I.
AU  - Baldvinsdóttir, G. E.
AU  - Harðardóttir, H.
AU  - Briem, H.
AU  - Sigurðsson, S. I.
PY  - 2012
PD  - 2012 Jul
AB  - The epidemiology of infectious diarrhea influences the microbiological investigation of the disease, and is best elucidated through prospective studies.  We undertook such a study in a Nordic country. Patients of all age groups who had  acute diarrhea were recruited prospectively from general practice clinics in  Iceland. They completed a questionnaire and provided stool samples for the  detection of pathogenic viruses, bacteria, and parasites. Of the 464 recruited  patients, 211 (45%) had 224 infections. The most common pathogens were calici-  and rotaviruses (23% and 18% of 224 infections, respectively), Campylobacter  jejuni (17%), Cryptosporidium species (12%), and Salmonella serotypes (10%).  Other agents found were Giardia lamblia, astro- and adenoviruses, and Yersinia  enterocolitica. Viral pathogens were associated with vomiting, illness for ≤7  days, and younger age groups, while bacterial pathogens were associated with  fever, rectal pain, and local or foreign travel, and parasitic pathogens with  illness for >7 days. Detection rates for viral infections in the elderly and for  Cryptosporidium species were higher than expected. Our study indicates the  existence of regional differences in pathogen prevalence that should be taken  into account when implementing guidelines for stool testing in patients with  acute diarrheal disease.
JO  - European journal of clinical microbiology & infectious diseases : official publication of the European Society of Clinical Microbiology
PB  - 
CY  - 
VL  - 31
IS  - 7
PG  - 1501-1509
SP  - 1501
EP  - 1509
AN  - 
DO  - 10.1007/s10096-011-1470-0
UR  - 
NS  - 
N1  - Margaret Kosek (2023-08-25 04:09:19)(Select): definition of diarrhea-The inclusion
criterion was acute diarrhea of ≤15 days’ duration, as
defined by the patients; 
ER  - 

TY  - JOUR
TI  - Molecular characterization of diarrheagenic Escherichia coli from Libya.
AU  - Ali, Mostafa Mohamed M.
AU  - Mohamed, Zienat Kamel
AU  - Klena, John D.
AU  - Ahmed, Salwa Fouad
AU  - Moussa, Tarek A. A.
AU  - Ghenghesh, Khalifa Sifaw
PY  - 2012
PD  - 2012 May
AB  - Diarrheagenic Escherichia coli (DEC) are important enteric pathogens that cause a wide variety of gastrointestinal diseases, particularly in children. Escherichia  coli isolates cultured from 243 diarrheal stool samples obtained from Libyan  children and 50 water samples were screened by polymerase chain reaction (PCR)  for genes characteristic of enteroaggregative E. coli (EAEC), enteropathogenic E.  coli (EPEC), enterotoxigenic E. coli (ETEC), enterohemorrhagic E. coli (EHEC),  and enteroinvasive E. coli (EIEC). The DEC were detected in 21 (8.6%) children  with diarrhea; 10 (4.1%) cases were identified as EAEC, 3 (1.2%) as EPEC, and 8  (3.3%) were ETEC; EHEC, and EIEC were not detected. All DEC were grouped  phylogenetically by PCR with the majority (> 70%) identified as phylogenetic  groups A and B1. The EAEC isolates were also tested for eight genes associated  with virulence using PCR. Multi-virulence (≥ 3 virulence factors) was found in  50% of EAEC isolates. Isolated EAEC possessed different virulence traits and  belonged to different phylogenetic groups indicating their heterogeneity.
JO  - The American journal of tropical medicine and hygiene
PB  - 
CY  - 
VL  - 86
IS  - 5
PG  - 866-871
SP  - 866
EP  - 871
AN  - 
DO  - 10.4269/ajtmh.2012.11-0330
UR  - 
NS  - 
N1  - Josh Colston (2023-11-07 11:56:19)(Select): between April 2000 and March 2001and the summer of 2007.; 
ER  - 

TY  - JOUR
TI  - The etiology of severe acute gastroenteritis among adults visiting emergency departments in the United States.
AU  - Bresee, Joseph S.
AU  - Marcus, Ruthanne
AU  - Venezia, Richard A.
AU  - Keene, William E.
AU  - Morse, Dale
AU  - Thanassi, Mark
AU  - Brunett, Patrick
AU  - Bulens, Sandra
AU  - Beard, R. Suzanne
AU  - Dauphin, Leslie A.
AU  - Slutsker, Laurence
AU  - Bopp, Cheryl
AU  - Eberhard, Mark
AU  - Hall, Aron
AU  - Vinje, Jan
AU  - Monroe, Stephan S.
AU  - Glass, Roger I.
PY  - 2012
PD  - 2012 May 1
AB  - BACKGROUND: Acute gastroenteritis (AGE) remains a common cause of clinic visits and hospitalizations in the United States, but the etiology is rarely determined.  METHODS: We performed a prospective, multicenter emergency department-based study  of adults with AGE. Subjects were interviewed on presentation and 3-4 weeks  later. Serum samples, rectal swab specimens, and/or whole stool specimens were  collected at presentation, and serum was collected 3-4 weeks later. Fecal  specimens were tested for a comprehensive panel of viral, bacterial, and  parasitic pathogens; serum was tested for calicivirus antibodies. RESULTS:  Pathogens were detected in 25% of 364 subjects, including 49% who provided a  whole stool specimen. The most commonly detected pathogens were norovirus (26%),  rotavirus (18%), and Salmonella species (5.3%). Pathogens were detected  significantly more often from whole stool samples versus a rectal swab specimen  alone. Nine percent of subjects who provided whole stool samples had >1 pathogen  identified. CONCLUSIONS: Viruses, especially noroviruses, play a major role as  agents of severe diarrhea in adults. Further studies to confirm the unexpectedly  high prevalence of rotaviruses and to explore the causes of illness among  patients from whom a pathogen cannot be determined are needed. Studies of enteric  pathogens should require the collection of whole stool samples.
JO  - The Journal of infectious diseases
PB  - 
CY  - 
VL  - 205
IS  - 9
PG  - 1374-1381
SP  - 1374
EP  - 1381
AN  - 
DO  - 10.1093/infdis/jis206
UR  - 
NS  - 
N1  - Margaret Kosek (2023-08-25 04:12:39)(Select): def- ED with AGE were asked to participate.
AGE was defined as the occurrence of $1 episode of vomiting
and or $3 episodes of diarrhea within a 24-hour period.; 
ER  - 

TY  - JOUR
TI  - Electron microscopy in the diagnosis of viral gastroenteritis in hospitalised children in the Czech Republic.
AU  - Arientova, Simona
AU  - Schramlova, Jana
AU  - Ambrozova, Helena
AU  - Maresova, Vilma
AU  - Holub, Michal
PY  - 2012
PD  - 2012 May
AB  - Our study has been aimed at demonstrating the main role of viruses in the aetiology of acute gastroenteritis in children less than 5 years old and at  pointing out the diagnostic potential of electron microscopy in the diagnosis of  viral gastroenteritis. A prospective study was conducted to analyse the aetiology  of diarrhoeal diseases in children less than 5 years of age admitted to the  Department of Infectious Diseases between September 2006 and December 2008. All  children were tested by faecal culture, latex agglutination and electron  microscopy. A total of 832 children were included in the study. An aetiological  agent was detected in 788 children (94.6 %). A bacterial aetiology was found in  22 (2.6 %) children and bacterial-viral co-infection was found in 146 (17.6 %)  patients. The most frequent causative agents of gastroenteritis in children were  viruses, which were detected in 620 (74.5 %) patients. The main causes of viral  gastroenteritis were rotaviruses (detected in 410 children), followed by  caliciviruses (42), coronaviruses (28), adenoviruses (19) and astroviruses (14).  Dual viral infections were detected in 107 children, with rotavirus-calicivirus  co-infection being the most common. Electron microscopy proved to be a more  sensitive method in comparison with the latex agglutination test for the  diagnosis of rotaviruses and adenoviruses. The major role of viruses in  diarrhoeal diseases among children under 5 years of age in the Czech Republic has  been confirmed. The diagnostic potential of electron microscopy, particularly in  small outbreaks of gastroenteritis, was clearly shown.
JO  - Folia microbiologica
PB  - 
CY  - 
VL  - 57
IS  - 3
PG  - 177-182
SP  - 177
EP  - 182
AN  - 
DO  - 10.1007/s12223-012-0109-6
UR  - 
NS  - 
N1  - Margaret Kosek (2023-12-29 04:34:59)(Included): for pathogens where latex agglutination is present, use latex agglutination and only use EM for etiologies for which latex agglutination was not possible; 
ER  - 

TY  - JOUR
TI  - A wide variety of diarrhea viruses circulating in pediatric patients in Thailand.
AU  - Chaimongkol, Natthawan
AU  - Khamrin, Pattara
AU  - Suantai, Boonpa
AU  - Saikhreang, Wilaiporn
AU  - Thongprachum, Aksara
AU  - Malasao, Rungnapa
AU  - Ukarapol, Nuthapong
AU  - Kongsricharoern, Tipachan
AU  - Ushijima, Hiroshi
AU  - Maneekarn, Niwat
PY  - 2012
PD  - 2012
AB  - BACKGROUND: Viral gastroenteritis has been recognized as one of the most common illnesses that affects infants and young children all over the world. A wide  variety of viruses associated with the disease are continually being reported. To  investigate the epidemiological situation of diarrhea virus infection in Chiang  Mai, Thailand, surveillance was conducted during January to December 2007.  METHODS: A total of 160 fecal specimens collected from pediatric patients  admitted to the hospital with acute gastroenteritis were tested for the presence  of group A, B, and C rotaviruses, norovirus, sapovirus, astrovirus, adenovirus,  Aichi virus, enterovirus, bocavirus, and human parechovirus by RT-multiplex PCR.  RESULTS: Of 160 fecal specimens tested, 85 (53.1%) were positive for diarrhea  viruses. Of these, group A rotavirus was the predominant with a prevalence of  27.5%, followed by norovirus GII (11.9%), sapovirus (3.1%), enterovirus (2.5%),  human parechovirus (1.9%), and norovirus GI, astrovirus, adenovirus (each 0.6%).  Mixed-infections of 2 or 3 viruses were observed in 7 (4.4%) patients. However,  none of groups B and C rotaviruses and Aichi virus were detected in this study.  Monthly distribution analysis revealed that all those diarrhea viruses were  detected continually throughout the year at a low level of infection except for  group A rotavirus and norovirus infections which appeared to peak in a cool  season in January-March and December, respectively. CONCLUSIONS: This  surveillance revealed a wide variety of diarrhea viruses currently circulating in  pediatric patients with acute gastroenteritis in Chiang Mai, Thailand.
JO  - Clinical laboratory
PB  - 
CY  - 
VL  - 58
IS  - 1-2
PG  - 117-123
SP  - 117
EP  - 123
AN  - 
DO  - 
UR  - 
NS  - 
N1  - 
ER  - 

TY  - JOUR
TI  - High prevalence of community-acquired norovirus gastroenteritis among hospitalized children: a prospective study.
AU  - Gonzalez-Galan, V.
AU  - Sánchez-Fauqier, A.
AU  - Obando, I.
AU  - Montero, V.
AU  - Fernandez, M.
AU  - Torres, M. J.
AU  - Neth, O.
AU  - Aznar-Martin, J.
PY  - 2011
PD  - 2011 Dec
AB  - Acute gastroenteritis (AGE) causes significant morbidity, especially in young children, and frequently requires hospitalization even in developed countries.  Surveillance studies of AGE are important to determine the prevalence and variety  of bacterial and viral pathogens, to initiate targeted preventive measures, such  as vaccine programmes, and to monitor its impact. A prospective study was  conducted in children <5 years old, admitted with AGE between April 2006 and  April 2007 to the Virgen del Rocío University Hospital, Seville, Spain.  Demographic and clinical data were collected and patients followed-up after  hospital discharge. A stool sample from each child was screened for  enteropathogenic bacteria and tested by reverse transcription polymerase chain  reaction for rotavirus, astrovirus, norovirus and sapovirus and by the  immunochromatographic method for enteric adenoviruses. Norovirus was the most  common pathogen in hospitalized children, being detected in 27%, followed by  rotavirus 21%. Mixed infection occurred in nearly 20% of all norovirus infections  and was most commonly associated with Salmonella spp. Rotavirus infection was  associated with an overall higher severe clinical score compared with norovirus  infection. Lactose intolerance was observed in 29 children (7.5%) and most  commonly due to rotavirus infection (p <0.001). Seizures were reported in four  children. Norovirus was the commonest cause of AGE in hospitalized children <5  years during 2006-2007 in Seville, Spain. The use of these molecular techniques  should be included routinely for the surveillance of sporadic cases and outbreaks  of norovirus AGE in children attending hospitals as well as healthcare centres.
JO  - Clinical microbiology and infection : the official publication of the European Society of Clinical Microbiology and Infectious Diseases
PB  - 
CY  - 
VL  - 17
IS  - 12
PG  - 1895-1899
SP  - 1895
EP  - 1899
AN  - 
DO  - 10.1111/j.1469-0691.2011.03506.x
UR  - 
NS  - 
N1  - 
ER  - 

TY  - JOUR
TI  - Molecular epidemiology of enteric viruses in children with sporadic gastroenteritis in Valencia, Venezuela.
AU  - González, Germán G.
AU  - Liprandi, Ferdinando
AU  - Ludert, Juan E.
PY  - 2011
PD  - 2011 Nov
AB  - The epidemiology and clinical symptoms in infants and young children with acute sporadic viral gastroenteritis due to viral etiologies other than rotaviruses  have not been studied thoroughly in developing countries. Fecal specimens from  480 children 24 months old.  Norovirus GII was more prevalent (90%) than GI (10%). Enteric adenovirus  (serotypes 40/41) was present in 43% of the adenovirus-positive samples.  Rotavirus infection caused more severe clinical symptoms than the other viruses  detected, with more vomiting (84%) and dehydration (11%) that led to hospital  admission of 20% of the children with acute gastroenteritis. Rotavirus and  norovirus showed marked and opposite seasonal patterns. No association was  observed between disease severity and viral load in children infected with  norovirus. These results not only confirm the impact of rotavirus infection in  Venezuela but also indicate that other enteric viruses, especially noroviruses,  contribute significantly to sporadic acute gastroenteritis and to the burden of  disease.
JO  - Journal of medical virology
PB  - 
CY  - 
VL  - 83
IS  - 11
PG  - 1972-1982
SP  - 1972
EP  - 1982
AN  - 
DO  - 10.1002/jmv.22185
UR  - 
NS  - 
N1  - 
ER  - 

TY  - JOUR
TI  - A single-tube multiplex PCR for rapid detection in feces of 10 viruses causing diarrhea.
AU  - Khamrin, Pattara
AU  - Okame, Makiko
AU  - Thongprachum, Aksara
AU  - Nantachit, Nattika
AU  - Nishimura, Shuichi
AU  - Okitsu, Shoko
AU  - Maneekarn, Niwat
AU  - Ushijima, Hiroshi
PY  - 2011
PD  - 2011 May
AB  - A novel multiplex polymerase chain reaction assay was developed to identify 10 viruses in a single tube. The assay was targeted to detect group A and C  rotaviruses, adenovirus, norovirus GI, norovirus GII, sapovirus, astrovirus,  Aichi virus, parechovirus, and enterovirus. A total of 235 stool samples were  collected from infants and children with acute gastroenteritis in Kyoto, Japan,  from 2008 to 2009, then tested by this novel multiplex PCR and compared with a  multiplex PCR described previously, which used 3 primer sets. The novel multiplex  PCR could detect the targeted viruses in 111 of the 235 (47.2%) stool samples. Of  these, 9 out of 10 types of viruses were identified, including group A rotavirus,  norovirus GII, enterovirus, sapovirus, adenovirus, parechovirus, group C  rotavirus, astrovirus, and norovirus GI. In contrast, the multiplex PCR that used  3 sets of primers could detect the targeted viruses in 109 of the 235 (46.4%)  stool samples. Among these, 8 types of viruses were identified, including group A  rotavirus, norovirus GII, enterovirus, adenovirus, parechovirus, group C  rotavirus, sapovirus, and astrovirus. The results suggested that the new  multiplex PCR is useful as a rapid and cost effective diagnostic tool for the  detection of major pathogenic viruses causing diarrhea.
JO  - Journal of virological methods
PB  - 
CY  - 
VL  - 173
IS  - 2
PG  - 390-393
SP  - 390
EP  - 393
AN  - 
DO  - 10.1016/j.jviromet.2011.02.012
UR  - 
NS  - 
N1  - 
ER  - 

TY  - JOUR
TI  - Impact of rapid urbanization on the rates of infection by Vibrio cholerae O1 and enterotoxigenic Escherichia coli in Dhaka, Bangladesh.
AU  - Chowdhury, Fahima
AU  - Rahman, Mohammad Arif
AU  - Begum, Yasmin A.
AU  - Khan, Ashraful I.
AU  - Faruque, Abu S. G.
AU  - Saha, Nirod Chandra
AU  - Baby, Nabilah Ibnat
AU  - Malek, M. A.
AU  - Kumar, Anisha Rajeev
AU  - Svennerholm, Ann-Mari
AU  - Pietroni, Mark
AU  - Cravioto, Alejandro
AU  - Qadri, Firdausi
PY  - 2011
PD  - 2011 Apr 5
AB  - BACKGROUND: In Bangladesh, increases in cholera epidemics are being documented with a greater incidence and severity. The aim of this prospective study was to  identify the prevalence and importance of V. cholerae O1 and enterotoxigenic  Escherichia coli (ETEC) as causal agents of severe diarrhea in a high diarrhea  prone urban area in Dhaka city. METHODOLOGY: Systematic surveillance was carried  out on all diarrheal patients admitted from Mirpur between March 2008 to February  2010 at the ICDDR, B hospital. Stool or rectal swabs were collected from every  third diarrheal patient for microbiological evaluation. PRINCIPAL FINDINGS: Of  diarrheal patients attending the hospital from Mirpur, 41% suffered from severe  dehydration with 39% requiring intravenous rehydration therapy. More diarrheal  patients were above five years of age (64%) than those below five years of age  (36%). About 60% of the patients above five years of age had severe dehydration  compared with only 9% of patients under five years of age. The most prevalent  pathogen isolated was Vibrio cholerae O1 (23%) followed by ETEC (11%). About 8%  of cholera infection was seen in infants with the youngest children being one  month of age while in the case of ETEC the rate was 11%. Of the isolated ETEC  strains, the enterotoxin type were almost equally distributed; ST accounted for  31% of strains; LT/ST for 38% and LT for 31%. CONCLUSION: V. cholerae O1 is the  major bacterial pathogen and a cause of severe cholera disease in 23% of patients  from Mirpur. This represents a socioeconomic group that best reflects the major  areas of high cholera burden in the country. Vaccines that can target such high  risk groups in the country and the region will hopefully be able to reduce the  disease morbidity and the transmission of pathogens that impact the life and  health of people.
JO  - PLoS neglected tropical diseases
PB  - 
CY  - 
VL  - 5
IS  - 4
PG  - e999
SP  - e999
EP  - 
AN  - 
DO  - 10.1371/journal.pntd.0000999
UR  - 
NS  - 
N1  - 
ER  - 

TY  - JOUR
TI  - G2 as an emerging rotavirus strain in pediatric gastroenteritis in southern Italy.
AU  - Finamore, E.
AU  - Vitiello, M.
AU  - Kampanaraki, A.
AU  - Rao, M.
AU  - Galdiero, Massimiliano
AU  - Galdiero, E.
AU  - Bevilacqua, P.
AU  - Gallo, M. A.
AU  - Galdiero, Marilena
PY  - 2011
PD  - 2011 Apr
AB  - BACKGROUND: Human rotaviruses (HRVs) represent a major cause of acute gastroenteritis in children worldwide. It is estimated that they are responsible  for a large number of diarrhea-associated hospitalizations in childhood each  year. In Italy, limited data are available on the patterns of distribution of HRV  G and P types. We report here the results of 2 years of rotavirus strain  surveillance among children with severe gastroenteritis diagnosed in the town of  Portici, Campania, southern Italy. METHODS: A total of 421 stool specimens from  children between 6 months and 5 years of age and presenting acute diarrhea were  collected and tested by routine diagnostic tests for HRV, adenovirus, astrovirus,  norovirus, and common bacterial pathogens. RESULTS: The laboratory results showed  that 110 of the 225 (26.1%) virus-positive samples contained HRVs. The different  G and P rotavirus genotypes were analyzed by polymerase chain reaction (PCR).  Among the VP7 genotypes identified, G1 and G2 were predominant, with percentages  of 48.2 and 30.9%, respectively. G4, G9, and G10 were detected in a minority of  cases. Among the VP4 genotypes, P[8] occurred the most frequently (56.4%),  followed by P[4] (31.8%), and only a few P[10] and P[11] at percentages of 1.8  and 0.9%, respectively. CONCLUSION: Our epidemiological data of HRV strains will  contribute to assessing the magnitude of the problem of HRV in the south of  Italy.
JO  - Infection
PB  - 
CY  - 
VL  - 39
IS  - 2
PG  - 113-119
SP  - 113
EP  - 119
AN  - 
DO  - 10.1007/s15010-011-0102-z
UR  - 
NS  - 
N1  - 
ER  - 

TY  - JOUR
TI  - Case-control study of diarrheal disease etiology in a remote rural area in Western Thailand.
AU  - Bodhidatta, Ladaporn
AU  - McDaniel, Philip
AU  - Sornsakrin, Siriporn
AU  - Srijan, Apichai
AU  - Serichantalergs, Oralak
AU  - Mason, Carl J.
PY  - 2010
PD  - 2010 Nov
AB  - The objective was to assess the association of enteric pathogens in diarrheal disease in a remote rural area in Thailand. Stool specimens were collected from  236 children aged 3 months to 5 years with acute diarrhea (cases) and from 236  asymptomatic controls. Standard microbiologic methods, and enzyme immunoassay for  viral pathogens, Giardia, and Cryptosporidium, were used to identify enteric  pathogens with susceptibility testing by disk diffusion. Campylobacter,  Plesiomonas, Salmonella, and enterotoxigenic Escherichia coli were commonly  isolated from cases and controls (22% versus 25%, 10% versus 11%, 6% versus 9%,  and 10% versus 6%, respectively). Only Shigella, rotavirus, and adenovirus were  identified significantly more frequently in cases than controls (9% versus 0%,  18% versus 3%, and 16% versus 2%, respectively), whereas Giardia lamblia was  detected less often in cases than controls. Most pre-school children were  infested with enteric pathogens; laboratory-based studies are important to  understand the epidemiology of enteric pathogens in remote areas among marginal  populations.
JO  - The American journal of tropical medicine and hygiene
PB  - 
CY  - 
VL  - 83
IS  - 5
PG  - 1106-1109
SP  - 1106
EP  - 1109
AN  - 
DO  - 10.4269/ajtmh.2010.10-0367
UR  - 
NS  - 
N1  - 
ER  - 

TY  - JOUR
TI  - Isolation of atypical enteropathogenic Escherichia coli from children with and without diarrhoea in Delhi and the National Capital Region, India.
AU  - Ghosh, Pankaj Kumar
AU  - Ali, Arif
PY  - 2010
PD  - 2010 Oct
AB  - A total of 17 typical and atypical enteropathogenic Escherichia coli (EPEC) were isolated from 396 children with and without diarrhoea. Out of 12 EPEC isolates  from patients with diarrhoea, 3 (25 %) were atypical EPEC while 9 (75 %) were  typical EPEC. It was observed that atypical EPEC strains had colonized the  intestines of healthy children and its isolation rates were higher in healthy  children than in children with diarrhoea. Interestingly all of the atypical EPEC  isolates carried a megaplasmid, mostly comparable with the size of EPEC adherence  factor (EAF) encoding gene but no virulence gene was detected in this  megaplasmid. Studies also indicated that multidrug resistance EPEC are emerging  and all the atypical EPEC strains showed significantly less resistance to all  antimicrobial agents used in this study than typical EPEC. This study also  supports the opinion that Shiga toxin-producing E. coli does not pose a major  threat to human health in India. Subtyping analysis reveals that eae-α1, eae-β2  and eae-λ could be common EPEC subtypes prevalent in children with diarrhoea in  Delhi. The present study is believed to be the first report of the detection of  atypical EPEC from children without diarrhoea and records of isolation of eae-γ1,  eae-γ2 and the rare eae-λ subtype in India. The data also indicated that typical  EPEC are a common cause of diarrhoea and atypical EPEC are emerging as colonizers  of the intestine of children with and without diarrhoea in Delhi and the National  Capital Region, India.
JO  - Journal of medical microbiology
PB  - 
CY  - 
VL  - 59
IS  - Pt 10
PG  - 1156-1162
SP  - 1156
EP  - 1162
AN  - 
DO  - 10.1099/jmm.0.014530-0
UR  - 
NS  - 
N1  - Margaret Kosek (2024-04-09 05:17:20)(Select): EHEC sought as well; 
ER  - 

TY  - JOUR
TI  - Infection status of hospitalized diarrheal patients with gastrointestinal protozoa, bacteria, and viruses in the Republic of Korea.
AU  - Cheun, Hyeng-Il
AU  - Cho, Shin-Hyeong
AU  - Lee, Jin-Hee
AU  - Lim, Yi-Young
AU  - Jeon, Ji-Hye
AU  - Yu, Jae-Ran
AU  - Kim, Tong-Soo
AU  - Lee, Won-Ja
AU  - Cho, Seung-Hak
AU  - Lee, Deog-Yong
AU  - Park, Mi-Seon
AU  - Jeong, Hye-Sook
AU  - Chen, Doo-Sung
AU  - Ji, Yeong-Mi
AU  - Kwon, Mi-Hwa
PY  - 2010
PD  - 2010 Jun
AB  - To understand protozoan, viral, and bacterial infections in diarrheal patients, we analyzed positivity and mixed-infection status with 3 protozoans, 4 viruses,  and 10 bacteria in hospitalized diarrheal patients during 2004-2006 in the  Republic of Korea. A total of 76,652 stool samples were collected from 96  hospitals across the nation. The positivity for protozoa, viruses, and bacteria  was 129, 1,759, and 1,797 per 10,000 persons, respectively. Especially,  Cryptosporidium parvum was highly mixed-infected with rotavirus among pediatric  diarrheal patients (29.5 per 100 C. parvum positive cases), and Entamoeba  histolytica was mixed-infected with Clostridium perfringens (10.3 per 100 E.  histolytica positive cases) in protozoan-diarrheal patients. Those infected with  rotavirus and C. perfringens constituted relatively high proportions among mixed  infection cases from January to April. The positivity for rotavirus among viral  infection for those aged < or = 5 years was significantly higher, while C.  perfringens among bacterial infection was higher for > or = 50 years. The  information for association of viral and bacterial infections with  enteropathogenic protozoa in diarrheal patients may contribute to improvement of  care for diarrhea as well as development of control strategies for diarrheal  diseases in Korea.
JO  - The Korean journal of parasitology
PB  - 
CY  - 
VL  - 48
IS  - 2
PG  - 113-120
SP  - 113
EP  - 120
AN  - 
DO  - 10.3347/kjp.2010.48.2.113
UR  - 
NS  - 
N1  - Josh Colston (2023-09-13 12:09:21)(Select): Denominators in table 2; 
ER  - 

TY  - JOUR
TI  - Campylobacteriosis and other bacterial gastrointestinal diseases in Sofia, Bulgaria for the period 1987-2008.
AU  - Ivanova, K.
AU  - Marina, M.
AU  - Petrov, P.
AU  - Kantardjiev, T.
PY  - 2010
PD  - 2010 Jan 28
AB  - Campylobacter is the most commonly reported enteric bacterial pathogen in humans. We still do not have any systematic data concerning campylobacteriosis in  Bulgaria. For that reason, we present data of the thermophilic Campylobacter  jejuni and Campylobacter coli in the aetiology of diarrhoeal diseases in Sofia,  for the period from 1987 to 2008. The study included patients from 0 to over 65  years-old. A total of 51,607 faecal specimens were screened for Campylobacter. C.  jejuni and C. coli were detected in 3.58% (1,847) of the strains, with the  highest percentage in 1988 (7.5%) and the lowest in 2006 (0.3%).  Campylobacteriosis occurred most frequently in the wet months of March, April,  May and June, with 105, 102, 124 and 141 cases, respectively, and was rare in  January with 25 cases. The most affected groups were children between 0 and 4  years of age (52%) and between five and 14 years of age (30%). Campylobacter  infection occurred in 22% of all bacterial gastrointestinal diseases in the city  of Sofia during the study period. Salmonella was the most frequently identified  pathogen with 32%, followed by Shigella (30%), Campylobacter (22%) and  diarrhoeagenic Escherichia coli (16%). The study shows that Campylobacter plays  an important role as a bacterial cause of enterocolitis in Sofia, Bulgaria.
JO  - Euro surveillance : bulletin Europeen sur les maladies transmissibles = European communicable disease bulletin
PB  - 
CY  - 
VL  - 15
IS  - 4
PG  - 19474
SP  - 19474
EP  - 
AN  - 
DO  - 
UR  - 
NS  - 
N1  - 
ER  - 

TY  - JOUR
TI  - Healthcare-associated viral gastroenteritis among children in a large pediatric hospital, United Kingdom.
AU  - Cunliffe, Nigel A.
AU  - Booth, J. Angela
AU  - Elliot, Claire
AU  - Lowe, Sharon J.
AU  - Sopwith, Will
AU  - Kitchin, Nick
AU  - Nakagomi, Osamu
AU  - Nakagomi, Toyoko
AU  - Hart, C. Anthony
AU  - Regan, Martyn
PY  - 2010
PD  - 2010 Jan
AB  - Viruses are the major pathogens of community-acquired (CA) acute gastroenteritis (AGE) in children, but their role in healthcare-associated (HA) AGE is poorly  understood. Children with AGE hospitalized at Alder Hey Children's Hospital,  Liverpool, UK, were enrolled over a 2-year period. AGE was classified as HA if  diarrhea developed > or =48 hours after admission. Rotavirus, norovirus,  adenovirus 40/41, astrovirus, and sapovirus were detected by PCR. A total of 225  children with HA-AGE and 351 with CA-AGE were enrolled in the study. HA viral  gastroenteritis constituted one fifth of the diarrheal diseases among  hospitalized children and commonly occurred in critical care areas. We detected >  or =1 virus in 120 (53%) of HA-AGE cases; rotavirus (31%), norovirus (16%), and  adenovirus 40/41 (15%) were the predominant viruses identified. Molecular  evidence indicated rotaviruses and noroviruses were frequently introduced into  the hospital from the community. Rotavirus vaccines could substantially reduce  the incidence of HA-AGE in children.
JO  - Emerging infectious diseases
PB  - 
CY  - 
VL  - 16
IS  - 1
PG  - 55-62
SP  - 55
EP  - 62
AN  - 
DO  - 10.3201/eid1601.090401
UR  - 
NS  - 
N1  - Josh Colston (2023-09-29 05:24:31)(Select): Community-aquired GE were control group; 
ER  - 

TY  - JOUR
TI  - Epidemiological investigations of diarrhea in children in Praia city, Cape Verde.
AU  - Colito, Denise Andrade
AU  - Dorta-Guerra, Roberto
AU  - Da Costa Lima, Hailton Spencer
AU  - Pina, Carine
AU  - Gonçalves, Deisy
AU  - Valladares, Basilio
AU  - Foronda, Pilar
PY  - 2022
PD  - 2022
AB  - INTRODUCTION: Diarrheal disease is a major cause of infant mortality and morbidity in Africa and results primarily from contaminated food and water  sources, but its prevalence predictors in Cape Verde are not completely known.  For this reason, this study aimed to identify the etiological agents of diarrhea  in Cape Verdean children and assess its associated risk factors. METHODS: A  survey questionnaire was used, and a total of 105 stool samples from children  with diarrhea aged 0-12 years at the Central Hospital of Praia (Santiago, Cape  Verde) were analyzed. The analyses were carried out using Biofire FilmArray  Gastrointestinal Panels. Possible risk factors for these pathogens were analyzed  using logistic regression, chi-square tests, or Fisher's exact test. RESULTS:  Among the bacteria, enteroaggregative Escherichia coli (45.71%; 95% CI:  36.71-56.70), enteropathogenic E. coli (40%; 95% CI: 30.56-50.02),  Shigella/enteroinvasive E. coli (29.52%; 95% CI: 21.02-39.22), E. coli  enterotoxigenic (12.38%; 95% CI: 6.76-20.24), Campylobacter sp. (10.48%; 95% CI:  5.35-1.97), Vibrio sp. (4.76%; 95% CI: 1.56-10.76), Clostridioides difficile  (3.81%; 95% CI: 1.05-9.47), Vibrio cholerae (2.86%; 0.59-8.12), Shiga-like  toxin-producing E. coli (2.86%; 0.59-8.12) and Salmonella sp. (0.95%; 0.02-5.19)  were identified; four viruses, Rotavirus A (28.57%; 95% CI: 20.18-38.21),  Sapovirus I. II. IV and V (11.43%; 95% CI: 6.05-19.11), Norovirus GI.GII (6.67%;  95% CI: 2.72-13.25) and Adenovirus F 40.41 (6.67%; 95% CI: 2.72-13.25) were also  observed. All the pathogens detected in this study were found in coinfections.  Significant associations with risk factors were found; specifically, having a  bathroom at home reduced the risk of Campylobacter sp., having animals at home  increased the risk of Shigella/EIEC infection, and drinking bottled water reduced  the risk of Sapovirus infection. DISCUSSION: From the findings of this study, it  can be concluded that, in Cape Verde, there is a high prevalence and diversity of  pathogens among children. Our results could help to establish an adequate  diagnosis and effective treatments for diarrheal disease.
JO  - Frontiers in microbiology
PB  - 
CY  - 
VL  - 13
IS  - 
PG  - 1059431
SP  - 1059431
EP  - 
AN  - 
DO  - 10.3389/fmicb.2022.1059431
UR  - 
NS  - 
N1  - Margaret Kosek (2023-09-13 23:14:18)(Select): I think this is community based, not health facility based; Josh Colston (2023-08-25 09:28:41)(Select): July2018to August2019; 
ER  - 

TY  - JOUR
TI  - Prevalence and Risk Factors for Intestinal Protozoan Infections in Children with Cancer in Taif, Western Saudi Arabia.
AU  - Hawash, Yousry
AU  - Alturkistani, Ammar
AU  - Yousry, Abdelrahman
AU  - Gowda, Marwa A.
PY  - 2022
PD  - 2022 Nov 1
AB  - BACKGROUND: Cancer is a category of diseases that cause an individual's immune system to become suppressed. In a case-control study, the current study aims to  detect the frequency of intestinal parasites and related risk factors in children  with cancer. METHODS: Stool samples were collected from 178 children with cancers  (cases) and 150 cancer-free children (controls) who sought treatment for  diarrheal episodes at nearby hospitals. Samples were processed by direct smear  examination, concentration technique, permanent staining by Lugol's iodine,  modified Ziehl-Neelsen, modified trichrome, and chromotrope 2R stains. RESULTS:  The overall prevalence of intestinal parasites was 7.3% (24/328), with  non-statistically significant differences between cases (7.8%; 14/178) and  controls (6.6%; 10/150). Children with leukemia had a higher infection rate (9%;  9/100) than children with lymphoma (6.9%; 3/43) or solid tumors (5.7%; 2/35).  Blastocystis sp. (3.3%) was the most common intestinal parasite found in cases,  followed by Cryptosporidium sp. (2.2%), Giardia lamblia (1.6%), and Microsporidia  sp. (0.5%). For all parasites, no statistical difference was found between the  two groups. (p > 0.05). Male gender, young age, non-bottled water use, travel to  parasite-endemic areas, living in an urban area, and infrequent hand washing were  all associated with intestinal parasitosis, with non-statistical significance  observed between the two groups. In children with cancer, intestinal parasites  were found to be significantly associated with chronic (p = 0.04) and severe (p =  0.03) diarrhea. CONCLUSIONS: Children with cancer, particularly those with  hematological cancers, should be screened for intestinal parasites on a regular  basis and treated for their overall health.
JO  - Clinical laboratory
PB  - 
CY  - 
VL  - 68
IS  - 11
PG  - 
SP  - 
EP  - 
AN  - 
DO  - 10.7754/Clin.Lab.2022.220727
UR  - 
NS  - 
N1  - Margaret Kosek (2023-12-29 03:35:47)(Select): 150 cancer free children can be included; Josh Colston (2023-11-21 02:29:07)(Select): Cancer-free controls; 
ER  - 

TY  - JOUR
TI  - "Candidatus Campylobacter infans" detection is not associated with diarrhea in children under the age of 2 in Peru.
AU  - Garcia Bardales, Paul F.
AU  - Schiaffino, Francesca
AU  - Huynh, Steven
AU  - Paredes Olortegui, Maribel
AU  - Peñataro Yori, Pablo
AU  - Pinedo Vasquez, Tackeshy
AU  - Manzanares Villanueva, Katia
AU  - Curico Huansi, Greisi E.
AU  - Shapiama Lopez, Wagner V.
AU  - Cooper, Kerry K.
AU  - Parker, Craig T.
AU  - Kosek, Margaret N.
PY  - 2022
PD  - 2022 Oct
AB  - A working hypothesis is that less common species of Campylobacter (other than C. jejuni and C. coli) play a role in enteric disease among children in low resource  settings and explain the gap between the detection of Campylobacter using culture  and culture independent methods. "Candidatus Campylobacter infans" (C. infans),  was recently detected in stool samples from children and hypothesized to play a  role in Campylobacter epidemiology in low- and middle-income countries (LMIC).  This study determined the prevalence of C. infans in symptomatic and asymptomatic  stool samples from children living in Iquitos, Peru. Stool samples from 215  children with diarrhea and 50 stool samples from children without diarrhea under  the age of two were evaluated using a multiplex qPCR assay to detect  Campylobacter spp. (16S rRNA), Campylobacter jejuni / Campylobacter coli (cadF  gene), C. infans (lpxA), and Shigella spp. (ipaH). C. infans was detected in 7.9%  (17/215) symptomatic samples and 4.0% (2/50) asymptomatic samples. The  association between diarrhea and the presence of these targets was evaluated  using univariate logistic regressions. C. infans was not associated with  diarrhea. Fifty-one percent (75/146) of Campylobacter positive fecal samples were  negative for C. jejuni, C. coli, and C. infans via qPCR. Shotgun metagenomics  confirmed the presence of C. infans among 13 out of 14 positive C. infans  positive stool samples. C infans explained only 20.7% of the diagnostic gap in  stools from children with diarrhea and 16.7% of the gap in children without  diarrhea. We posit that poor cadF primer performance better explains the observed  gap than the prevalence of atypical non-C. jejuni/coli species.
JO  - PLoS neglected tropical diseases
PB  - 
CY  - 
VL  - 16
IS  - 10
PG  - e0010869
SP  - e0010869
EP  - 
AN  - 
DO  - 10.1371/journal.pntd.0010869
UR  - 
NS  - 
N1  - Josh Colston (2023-08-24 04:47:25)(Select): Shigella and Campylobacter; 
ER  - 

TY  - JOUR
TI  - Aetiology and incidence of diarrhoea requiring hospitalisation in children under 5 years of age in 28 low-income and middle-income countries: findings from the  Global Pediatric Diarrhea Surveillance network.
AU  - Cohen, Adam L.
AU  - Platts-Mills, James A.
AU  - Nakamura, Tomoka
AU  - Operario, Darwin J.
AU  - Antoni, Sébastien
AU  - Mwenda, Jason M.
AU  - Weldegebriel, Goitom
AU  - Rey-Benito, Gloria
AU  - de Oliveira, Lucia H.
AU  - Ortiz, Claudia
AU  - Daniels, Danni S.
AU  - Videbaek, Dovile
AU  - Singh, Simarjit
AU  - Njambe, Emmanuel
AU  - Sharifuzzaman, Mohamed
AU  - Grabovac, Varja
AU  - Nyambat, Batmunkh
AU  - Logronio, Josephine
AU  - Armah, George
AU  - Dennis, Francis E.
AU  - Seheri, Mapaseka L.
AU  - Magagula, Nokululeko
AU  - Mphahlele, Jeffrey
AU  - Fumian, Tulio M.
AU  - Maciel, Irene T. A.
AU  - Gagliardi Leite, Jose Paulo
AU  - Esona, Matthew D.
AU  - Bowen, Michael D.
AU  - Samoilovich, Elena
AU  - Semeiko, Galina
AU  - Abraham, Dilip
AU  - Giri, Sidhartha
AU  - Praharaj, Ira
AU  - Kang, Gagandeep
AU  - Thomas, Sarah
AU  - Bines, Julie
AU  - Liu, Na
AU  - Kyu, Hmwe H.
AU  - Doxey, Matthew
AU  - Rogawski McQuade, Elizabeth T.
AU  - McMurry, Timothy L.
AU  - Liu, Jie
AU  - Houpt, Eric R.
AU  - Tate, Jacqueline E.
AU  - Parashar, Umesh D.
AU  - Serhan, Fatima
PY  - 2022
PD  - 2022 Sep
AB  - INTRODUCTION: Diarrhoea remains a leading cause of child morbidity and mortality. Systematically collected and analysed data on the aetiology of hospitalised  diarrhoea in low-income and middle-income countries are needed to prioritise  interventions. METHODS: We established the Global Pediatric Diarrhea Surveillance  network, in which children under 5 years hospitalised with diarrhoea were  enrolled at 33 sentinel surveillance hospitals in 28 low-income and middle-income  countries. Randomly selected stool specimens were tested by quantitative PCR for  16 causes of diarrhoea. We estimated pathogen-specific attributable burdens of  diarrhoeal hospitalisations and deaths. We incorporated country-level incidence  to estimate the number of pathogen-specific deaths on a global scale. RESULTS:  During 2017-2018, 29 502 diarrhoea hospitalisations were enrolled, of which 5465  were randomly selected and tested. Rotavirus was the leading cause of diarrhoea  requiring hospitalisation (attributable fraction (AF) 33.3%; 95% CI 27.7 to  40.3), followed by Shigella (9.7%; 95% CI 7.7 to 11.6), norovirus (6.5%; 95% CI  5.4 to 7.6) and adenovirus 40/41 (5.5%; 95% CI 4.4 to 6.7). Rotavirus was the  leading cause of hospitalised diarrhoea in all regions except the Americas, where  the leading aetiologies were Shigella (19.2%; 95% CI 11.4 to 28.1) and norovirus  (22.2%; 95% CI 17.5 to 27.9) in Central and South America, respectively. The  proportion of hospitalisations attributable to rotavirus was approximately 50%  lower in sites that had introduced rotavirus vaccine (AF 20.8%; 95% CI 18.0 to  24.1) compared with sites that had not (42.1%; 95% CI 33.2 to 53.4). Globally, we  estimated 208 009 annual rotavirus-attributable deaths (95% CI 169 561 to 259  216), 62 853 Shigella-attributable deaths (95% CI 48 656 to 78 805), 36 922  adenovirus 40/41-attributable deaths (95% CI 28 469 to 46 672) and 35 914  norovirus-attributable deaths (95% CI 27 258 to 46 516). CONCLUSIONS: Despite the  substantial impact of rotavirus vaccine introduction, rotavirus remained the  leading cause of paediatric diarrhoea hospitalisations. Improving the efficacy  and coverage of rotavirus vaccination and prioritising interventions against  Shigella, norovirus and adenovirus could further reduce diarrhoea morbidity and  mortality.
JO  - BMJ global health
PB  - 
CY  - 
VL  - 7
IS  - 9
PG  - 
SP  - 
EP  - 
AN  - 
DO  - 10.1136/bmjgh-2022-009548
UR  - 
NS  - 
N1  - 
ER  - 

TY  - JOUR
TI  - Differences in epidemiology of enteropathogens in children pre- and post-rotavirus vaccine introduction in Kilifi, coastal Kenya.
AU  - Agoti, Charles N.
AU  - Curran, Martin D.
AU  - Murunga, Nickson
AU  - Ngari, Moses
AU  - Muthumbi, Esther
AU  - Lambisia, Arnold W.
AU  - Frost, Simon D. W.
AU  - Blacklaws, Barbara A.
AU  - Nokes, D. James
AU  - Drumright, Lydia N.
PY  - 2022
PD  - 2022 Aug 1
AB  - BACKGROUND: Kenya introduced Rotarix(®) (GlaxoSmithKline Biologicals, Rixensart, Belgium) vaccination into its national immunization programme beginning July  2014. The impact of this vaccination program on the local epidemiology of various  known enteropathogens is not fully understood. METHODS: We used a custom TaqMan  Array Card (TAC) to screen for 28 different enteropathogens in 718 stools from  children aged less than 13 years admitted to Kilifi County Hospital, coastal  Kenya, following presentation with diarrhea in 2013 (before vaccine introduction)  and in 2016-2018 (after vaccine introduction). Pathogen positivity rate  differences between pre- and post-Rotarix(®) vaccination introduction were  examined using both univariate and multivariable logistic regression models.  RESULTS: In 665 specimens (92.6%), one or more enteropathogen was detected, while  in 323 specimens (48.6%) three or more enteropathogens were detected. The top six  detected enteropathogens were: enteroaggregative Escherichia coli (EAggEC;  42.1%), enteropathogenic Escherichia coli (EPEC; 30.2%), enterovirus (26.9%),  rotavirus group A (RVA; 24.8%), parechovirus (16.6%) and norovirus GI/GII  (14.4%). Post-rotavirus vaccine introduction, there was a significant increase in  the proportion of samples testing positive for EAggEC (35.7% vs. 45.3%,  p = 0.014), cytomegalovirus (4.2% vs. 9.9%, p = 0.008), Vibrio cholerae (0.0% vs.  2.3%, p = 0.019), Strongyloides species (0.8% vs. 3.6%, p = 0.048) and  Dientamoeba fragilis (2.1% vs. 7.8%, p = 0.004). Although not reaching  statistical significance, the positivity rate of adenovirus 40/41 (5.8% vs. 7.3%,  p = 0.444), norovirus GI/GII (11.2% vs. 15.9%, p = 0.089), Shigella species (8.7%  vs. 13.0%, p = 0.092) and Cryptosporidium spp. (11.6% vs. 14.7%, p = 0.261)  appeared to increase post-vaccine introduction. Conversely, the positivity rate  of sapovirus decreased significantly post-vaccine introduction (7.8% vs. 4.0%,  p = 0.030) while that of RVA appeared not to change (27.4% vs. 23.5%, p = 0.253).  More enteropathogen coinfections were detected per child post-vaccine  introduction compared to before (mean: 2.7 vs. 2.3; p = 0.0025). CONCLUSIONS: In  this rural Coastal Kenya setting, childhood enteropathogen infection burden was  high both pre- and post-rotavirus vaccination introduction. Children who had  diarrheal admissions post-vaccination showed an increase in coinfections and  changes in specific enteropathogen positivity rates. This study highlights the  utility of multipathogen detection platforms such as TAC in understanding  etiology of childhood acute gastroenteritis in resource-limited regions.
JO  - Gut pathogens
PB  - 
CY  - 
VL  - 14
IS  - 1
PG  - 32
SP  - 32
EP  - 
AN  - 
DO  - 10.1186/s13099-022-00506-z
UR  - 
NS  - 
N1  - Josh Colston (2023-05-17 10:41:41)(Select): Check that it is not a reanalysis of https://dx.doi.org/10.3390/pathogens9080660; 
ER  - 

TY  - JOUR
TI  - Viral infection among children under the age of 5 with diarrhea in Shenyang from 2018 to 2020: A hospital-based study.
AU  - Dong, Xinxin
AU  - Qi, Ying
AU  - Chai, Ruiyu
AU  - Xu, Han
AU  - Wang, Jin
AU  - Wang, Yingshuang
AU  - Chen, Ye
AU  - Zhang, Linlin
AU  - Lu, Ying
AU  - Chen, Huijie
AU  - Yao, Yan
PY  - 2022
PD  - 2022 Jun
AB  - Diarrhea is one of the leading causes of death among children, especially in the age under 5, but few studies are available on viral diarrhea in Shenyang. To  understand the infection status and the relevant epidemiological characteristics  of viral diarrhea and to fill gaps of the distribution of viruses across Shenyang  in children under the age of 5 with diarrhea, from 2018 to 2020, stool specimens  of children with diarrhea aged 0-59 months and surveillance data were collected  in Sentinel Hospital of Shenyang. Specimens were then tested to determine the  type of viruses, the seasonal and spatial patterns for major viruses were  determined. Viruses were identified in 47.9% of the 897 samples from children  with diarrhea. The main viruses of stool samples were rotavirus (16.9%,  predominant type G9P[8]), calicivirus (14.7%), adenovirus (11.8%), and astrovirus  (4.5%). Viral infections were mainly detected in the age of 0-12 months. In the  area of Shenyang, Huanggu had the most cases (198, 22.1%), followed by Dadong  (137, 15.3%) and Hunnan (135, 15.1%). The positive rate of viruses varied among  patients of different ages, seasons, and regions. Public health entities and the  government should develop corresponding measures for different age groups,  seasons, and regions.
JO  - Journal of medical virology
PB  - 
CY  - 
VL  - 94
IS  - 6
PG  - 2662-2668
SP  - 2662
EP  - 2668
AN  - 
DO  - 10.1002/jmv.27511
UR  - 
NS  - 
N1  - 
ER  - 

TY  - JOUR
TI  - Diarrhea-Causing Bacteria and Their Antibiotic Resistance Patterns Among Diarrhea Patients From Ghana.
AU  - Afum, Theophilus
AU  - Asandem, Diana Asema
AU  - Asare, Prince
AU  - Asante-Poku, Adwoa
AU  - Mensah, Gloria Ivy
AU  - Musah, Abdul Basit
AU  - Opare, David
AU  - Taniguchi, Kiyosi
AU  - Guinko, Nuhu Muniru
AU  - Aphour, Thelma
AU  - Arhin, Doris
AU  - Ishikawa, Koichi
AU  - Matano, Tetsuro
AU  - Mizutani, Taketoshi
AU  - Asiedu-Bekoe, Franklin
AU  - Kiyono, Hiroshi
AU  - Anang, Abraham Kwabena
AU  - Koram, Kwadwo Ansah
AU  - Yeboah-Manu, Dorothy
PY  - 2022
PD  - 2022
AB  - Diarrheal disease remains a major global health problem particularly in children under 5 years and the emergence of antibiotic-resistant strains of causative  pathogens could slow control efforts, particularly in settings where treatment  options are limited. This surveillance study conducted in Ghana aimed to  determine the prevalence and antimicrobial susceptibility profile of  diarrhea-causing bacteria. This was a cross-sectional study carried out in five  health facilities in the Ga West Municipality of Ghana between 2017 and 2021.  Diarrheic stool samples from patients were collected and cultured on standard  differential/selective media and isolates identified by standard biochemical  tests, MALDI-TOF assay, and serological analysis. The antibiogram was determined  using Kirby-Bauer disk diffusion and Microscan autoScan4 MIC panels which were  used for extended-spectrum beta-lactamase (ESBL) detection. Bacteria were  isolated from 97.5% (772/792) of stool samples, and 167 of the isolates were  diarrheagenic and met our inclusion criteria for antimicrobial resistance (AMR)  analysis. These included Escherichia coli (49.1%, 82/167), Salmonella species  (23.9%, 40/167), Vibrio species (16.8%, 28/167), and Shigella species (10.2%,  17/167). Among 24 Vibrio species, we observed resistances to cefotaxime (21/24,  87.5%), ceftriaxone (20/24, 83.3%), and ciprofloxacin (6/24, 25%), including four  multi-drug resistant isolates. All 13 Vibrio parahaemolyticus isolates were  resistant to cefazolin. All 17 Shigella isolates were resistant to tetracycline  with resistance to shigellosis drugs such as norfloxacin and ciprofloxacin.  Salmonella isolates were highly susceptible to norfloxacin (40/40, 100%) and  tetracycline (12/34, 35%). Two ESBL-producing E. coli were also identified with  marked susceptibility to gentamicin (66/72, 91.7%) and amikacin (57/72, 79.2%)  prescribed in the treatment of E. coli infections. This study showed the  different bacteria implicated in diarrhea cases in Ghana and the need for  differential diagnoses for better treatment outcomes. Escherichia coli, Shigella,  Salmonella, and Vibrio have all been implicated in diarrhea cases in Ghana. The  highest prevalence was E. coli and Salmonella with Shigella the least prevalent.  Resistance to commonly used drugs found in these isolates may render bacteria  infection treatment in the near future nearly impossible. Routine antimicrobial  susceptibility testing, effective monitoring, and nationwide surveillance of AMR  pathogens should be implemented to curb the increase of antimicrobial resistance  in Ghana.
JO  - Frontiers in microbiology
PB  - 
CY  - 
VL  - 13
IS  - 
PG  - 894319
SP  - 894319
EP  - 
AN  - 
DO  - 10.3389/fmicb.2022.894319
UR  - 
NS  - 
N1  - 
ER  - 

TY  - JOUR
TI  - Burden of Diarrhoeagenic Escherichia coli in Santa Rosa, Guatemala in active health-services surveillance during 2008-2009 and 2014-2015.
AU  - Jarquin, Claudia
AU  - Morales, Oneida
AU  - McCracken, John P.
AU  - Lopez, Maria R.
AU  - Lopez, Beatriz
AU  - Reyes, Lisette
AU  - Gómez, Gerardo A.
AU  - Bryan, Joe P.
AU  - Peruski, Leonard F.
AU  - Parsons, Michele B.
AU  - Pattabiraman, Vaishnavi
PY  - 2022
PD  - 2022 Apr
AB  - OBJECTIVE: To describe the epidemiology of laboratory-confirmed Diarrhoeagenic Escherichia coli (DEC) cases from active facility-based surveillance in  Guatemala. METHODS: We collected clinical and risk factor data on enrolled  patients (aged 0-52 years) with acute diarrhoea at government healthcare  facilities (1 hospital and 6 clinics) in Santa Rosa, Guatemala, during 2008-2009  and 2014-2015. Stool samples were analysed, E. coli identified through culture  and biochemical tests, PCR amplification of genes encoding pathotype-specific  virulence factors identified specific DEC pathotypes. Healthcare-seeking adjusted  incidence rates were calculated. RESULTS: A total of 3041 diarrhoea cases were  captured by surveillance (647 hospitalisations (H), 2394 clinic visits (CV));  general E. coli prevalence was 17.9%. DEC pathotypes were identified in 19%  (n = 95/497) and 21% (n = 450/2113) in diarrhoea H and CV, respectively.  Enteropathogenic E. coli (EPEC) was most frequently isolated (8.2% (n = 41) in  diarrhoea H, 12.0% (n = 255) in diarrhoea CV), followed by ETEC (6.8% (n = 34) in  H, 6% (n = 128) in CV) and STEC (0.6% (n = 3) in H, 0.6% (n = 13) in CV). We did  not find evidence of a difference in severity between DEC and non-DEC diarrhoea.  Incidence of DEC clinic visits and hospitalisations was 648.0 and 29.3,  respectively, per 10,000 persons aged ≤5 years and 36.8 and 0.4, respectively,  per 10,000 persons aged >5 years. CONCLUSIONS: DEC pathotypes, especially EPEC  and ETEC, were detected frequently from patients presenting with diarrhoeal  illness in Santa Rosa, Guatemala. Our findings suggest that preventive  interventions should be prioritised for young children.
JO  - Tropical medicine & international health : TM & IH
PB  - 
CY  - 
VL  - 27
IS  - 4
PG  - 408-417
SP  - 408
EP  - 417
AN  - 
DO  - 10.1111/tmi.13735
UR  - 
NS  - 
N1  - Josh Colston (2023-09-04 23:30:17)(Select): Merge with #12228; 
ER  - 

TY  - JOUR
TI  - Detection of potential enteric pathogens in children with severe acute gastroenteritis using the filmarray: Results from a three - years hospital-based  survey in Northern Italy.
AU  - De Conto, Flora
AU  - Di Stefano, Sharon
AU  - Buttrini, Mirko
AU  - Maccari, Clara
AU  - Arcangeletti, Maria Cristina
AU  - Chezzi, Carlo
AU  - Calderaro, Adriana
PY  - 2022
PD  - 2022 Mar
AB  - Acute gastroenteritis (AGE) are leading causes of morbidity and mortality in children. Therefore, rapid pathogens identification is needed. The AGE aetiology  was investigated from 2018 to 2020 in 2,066 children in Parma (Italy) by  FilmArray Gastrointestinal Panel and Enterovirus-targeting RT-PCR. Pathogens were  detected in 1,162 (56.2%) stool samples from as many children; 798 (68.7%) were  single and 364 (31.3%) mixed infections (68.7% vs 31.3%, P < 0.0001). Children  aged 0-5 years showed the highest infection incidence (66.1%). The most frequent  pathogens were Enteropathogenic Escherichia coli (EPEC; 19.14%), Clostridioides  difficile (10.42%), Norovirus (10.36%), Enterovirus (9.44%), and Campylobacter  (9.21%). EPEC, Campylobacter, enteroaggregative E. coli, Norovirus, and Rotavirus  showed seasonality. The incidence of pathogens detected decreased between 2018  and 2020 (42.7% vs 20.8%, P < 0.0001), seemingly for the preventive measures  imposed by the severe acute respiratory syndrome coronavirus-2 pandemic. A  putative aetiology in half the children examined and an estimate of enteric  pathogens epidemiology were assessed.
JO  - Diagnostic microbiology and infectious disease
PB  - 
CY  - 
VL  - 102
IS  - 3
PG  - 115611
SP  - 115611
EP  - 
AN  - 
DO  - 10.1016/j.diagmicrobio.2021.115611
UR  - 
NS  - 
N1  - 
ER  - 

TY  - JOUR
TI  - Prevalence of Entamoeba histolytica and Giardia Lamblia Associated with Diarrhea in Children referring to lbn Al-Atheer Hospital in Mosul, Iraq.
AU  - Dhubyan Mohammed Zaki, Z.
PY  - 2022
PD  - 2022 Feb
AB  - Amebiasis and giardiasis are major health problems caused by Entamoeba histolytica and Giardia Lamblia which are the two most common  intestinal protozoan parasites with worldwide distribution, especially in  developing countries. Both protozoa are spread by the fecal-oral route; that is  to say, by eating or drinking contaminated food or water. The present study aimed  to assess the prevalence of E. histolytica and G.lamblia in children with  clinical signs of diarrhea referring to Ibn Al-Atheer Hospital in Mosul, Iraq,  from January 2019 to December 2020. A total of 2,296 samples were examined by the  direct swab of stool method. The patients were within the age range of less than  1 year and above 12 years. The results demonstrated that in 2019 and 2020, the  prevalence rates of E. histolytica infections were (152, 13.2%) and (181, 15.7%);  moreover, the prevalence rates of G.lamblia were obtained at (10, 0.86%) and (12,  1.04%) (P<0.01). The prevalence of intestinal parasite infections was  significantly associated with age and gender, and the prevalence of both E.  histolytica and G.lamblia infections were higher in males. Furthermore, the  highest and lowest prevalence rates of E. histolytica and G.lamblia infections  were reported in the age groups of under 1 year and above 12 years (P<0.05). The  high prevalence of protozoan infection in the age group of under 1 year can be  attributed to their lack of developed immunity system and resistance. Due to  disease transmission, the enhancement of health conditions is of utmost  importance in controlling the prevalence of intestinal protozoan parasites.
JO  - Archives of Razi Institute
PB  - 
CY  - 
VL  - 77
IS  - 1
PG  - 73-79
SP  - 73
EP  - 79
AN  - 
DO  - 10.22092/ARI.2021.356312.1820
UR  - 
NS  - 
N1  - Margaret Kosek (2023-09-13 23:22:50)(Select): stool microscopy only was used for E his- these results should be censured and are almost certainly wrong/represent E dispar; 
ER  - 

TY  - JOUR
TI  - Acute Watery Diarrhea Surveillance During the Rohingya Crisis 2017-2019 in Cox's Bazar, Bangladesh.
AU  - Islam, Md Taufiqul
AU  - Khan, Ashraful Islam
AU  - Khan, Zahid Hasan
AU  - Tanvir, Nabid Anjum
AU  - Ahmmed, Faisal
AU  - Afrad, Md Mokibul Hassan
AU  - Begum, Yasmin Ara
AU  - Kim, Minjoon
AU  - Hasan, A. S. M. Mainul
AU  - Vandenent, Maya
AU  - Uzzaman, M. Salim
AU  - Shirin, Tahmina
AU  - Clemens, John D.
AU  - Qadri, Firdausi
PY  - 2021
PD  - 2021 Dec 20
AB  - BACKGROUND: Forcibly Displaced Myanmar Nationals (FDMNs) fled into Cox's Bazar, Bangladesh due to internal conflict. Considering the public health situation, a  surveillance network was established to identify the enteric pathogens and early  detection of cholera epidemics. The purpose of this manuscript is to report the  clinical, epidemiological determinants of cholera and other enteric pathogens  among hospitalized diarrheal patients from FDMNs and host community. METHODS: A  total of 11 sentinel surveillance sites were established around the camps in  Ukhia and Teknaf Upazila, Cox's Bazar. Rapid diagnostic testing was conducted for  immediate detection of cholera cases. Stool samples were transferred to the  Infectious Diseases Division, International Centre for Diarrhoeal Disease  Research Bangladesh (icddr,b) laboratory for culture. RESULTS: A total of 8134  participants with diarrhea were enrolled from 2017 to 2019: 4881 were FDMNs and  3253 were from the Bangladeshi host community. Among the FDMNs, the proportion of  Vibrio cholerae was 0.7%, the proportion of enterotoxigenic Escherichia coli  (ETEC) was 4.9%, and the proportion of Shigella was 1.5%. The distributions from  host community were 1.2% V cholerae, 1.8% ETEC, and 1.1% Shigella. Similar risk  factors have been identified for the diarrheal pathogens for both communities.  CONCLUSIONS: This surveillance helped to monitor the situation of diarrheal  diseases including cholera in refugee camps as well as in the neighboring host  community. These findings lead policymakers to take immediate preventive  measures.
JO  - The Journal of infectious diseases
PB  - 
CY  - 
VL  - 224
IS  - 12 Suppl 2
PG  - S717-S724
SP  - S717
EP  - S724
AN  - 
DO  - 10.1093/infdis/jiab453
UR  - 
NS  - 
N1  - Margaret Kosek (2023-12-29 07:27:19)(Select): we have to decide whether displaced migrants are a special pop- I think not and the groups can be combined; 
ER  - 

TY  - JOUR
TI  - Polymicrobial enteric infections in African infants with diarrhoea-results from a longitudinal prospective case-control study.
AU  - Heinemann, Melina
AU  - Strauchs, Cornelia
AU  - Lütgehetmann, Marc
AU  - Aepfelbacher, Martin
AU  - Klupp, Eva-Maria
AU  - Owusu-Dabo, Ellis
AU  - Rolling, Thierry
AU  - Cramer, Jakob P.
AU  - Vinnemeier, Christof D.
PY  - 2021
PD  - 2021 Dec
AB  - OBJECTIVES: This longitudinal case-control study aimed to determine the frequency of polymicrobial enteric detections in Ghanaian infants with and without  diarrhoea. METHODS: Infants aged 1-12 months with and without diarrhoea attending  the outpatient department of a peri-urban Ghanaian hospital were prospectively  assessed and stool samples were collected on days 0, 6 and 28 and analysed for 18  enteric pathogens with PCR. RESULTS: At least one enteric pathogen was detected  in 100 of 107 cases with diarrhoea (93%) and in 82 of 97 controls (85%). The  number of pathogens was higher in cases than in controls (median three versus two  pathogens, p 0.001). The adjusted attributable fraction (AF) for diarrhoea was  highest for enterotoxigenic Escherichia coli (7.2%, 95% CI -2.0% to 16.3%),  rotavirus (4.1%, 95% CI 0.6%-7.5%), Giardia lamblia (2.3%, 95% CI -0.7 to 5.3%)  and astrovirus (2.3%, 95% CI -2.9 to 7.5%). In cases, a higher pathogen number  was significantly associated with watery stool consistency (median 3,  interquartile range (IQR) 2-5 versus median 2.5, IQR 1-4, p 0.014), stool  frequency five or more per day (median 4, IQR 3-5 versus median 3, IQR 2-4, p  0.048) and vomiting (median 4, IQR 3-5 versus median 3, IQR 2-4, p 0.025). During  follow-up, 94% (78/83) of cases and 85% (67/79) of controls had acquired at least  one new pathogen without developing a new episode of diarrhoea. CONCLUSION:  Enteric pathogens could be identified in the stool of the vast majority of  Ghanaian infants, whereby pathogens were very frequently acquired without  resulting in new episodes of diarrhoea during follow-up. A higher number of  co-occurring pathogens may increase the risk of diarrhoea and disease severity.
JO  - Clinical microbiology and infection : the official publication of the European Society of Clinical Microbiology and Infectious Diseases
PB  - 
CY  - 
VL  - 27
IS  - 12
PG  - 1792-1798
SP  - 1792
EP  - 1798
AN  - 
DO  - 10.1016/j.cmi.2021.03.020
UR  - 
NS  - 
N1  - Margaret Kosek (2023-08-24 01:46:35)(Select): only use stool results from day 0; 
ER  - 

TY  - JOUR
TI  - Characterization of Enteric Disease in Children by Use of a Low-Cost Specimen Preservation Method.
AU  - Debes, Amanda K.
AU  - Xiao, Shaoming
AU  - Liu, Jie
AU  - Shaffer, Allison
AU  - Scalzo, Paul
AU  - Guenou, Etienne
AU  - Beyala, Landry
AU  - Pascal, Goura Andre
AU  - Chebe, Anthony Njimbia
AU  - Tchio-Nighie, Hirma
AU  - Sonia, Nafack Sonkeng
AU  - Ram, Malathi
AU  - Sack, David A.
AU  - Ateudjieu, Jerome
PY  - 2021
PD  - 2021 Nov 18
AB  - Diarrhea is a leading cause of death in children under five. Molecular methods exist for the rapid detection of enteric pathogens; however, the logistical costs  of storing stool specimens limit applicability. We sought to demonstrate that  dried specimens preserved using filter paper can be used to identify diarrheal  diseases causing significant morbidity among children in resource-constrained  countries. A substudy was nested into cholera surveillance in Cameroon.  Enrollment criteria included enrollment between 1 August 2016 and 1 October 2018,  age of <18 years, availability of a stool specimen, and having three or more  loose stools within 24 h with the presence of dehydration and/or blood. A total  of 7,227 persons were enrolled, of whom 2,746 met enrollment criteria and 337  were included in this analysis using the enteric TaqMan array card. Bacterial  pathogens were compared to severity of diarrhea, age, and sex, among other  variables. One hundred seven were positive for enterotoxigenic Escherichia coli,  of which 40.2% (n = 43) had heat-labile enterotoxin (LT) and the heat-stable  enterotoxin STh, 19.6% (n = 21) had LT and the heat-stable enterotoxin STp, and  49.5% (n = 53) had LT only. Major colonization factors (CFs) were present in  43.9% of enterotoxigenic E. coli (ETEC)-positive patients. Ninety-six were  positive for Shigella, of whom 14 (14.6%) reported dysentery. Model-derived  quantitative cutoffs identified 116 (34.4%) with one highly diarrhea-associated  pathogen and 16 (4.7%) with two or more. Shigella and rotavirus were most  strongly associated with diarrhea in children with mixed infections.  Dried-filter-paper-preserved specimens eliminate the need for frozen stool  specimens and will facilitate enteric surveillance and contribute to the  understanding of disease burden, which is needed to guide vaccine development and  introduction. This study confirms rotavirus, Shigella, and ETEC as major  contributors to pediatric diarrheal disease in two regions of Cameroon.
JO  - Journal of clinical microbiology
PB  - 
CY  - 
VL  - 59
IS  - 12
PG  - e0170321
SP  - e0170321
EP  - 
AN  - 
DO  - 10.1128/JCM.01703-21
UR  - 
NS  - 
N1  - 
ER  - 

TY  - JOUR
TI  - Incidence, Etiology, and Severity of Acute Gastroenteritis Among Prospectively Enrolled Patients in 4 Veterans Affairs Hospitals and Outpatient Centers,  2016-2018.
AU  - Cardemil, Cristina V.
AU  - Balachandran, Neha
AU  - Kambhampati, Anita
AU  - Grytdal, Scott
AU  - Dahl, Rebecca M.
AU  - Rodriguez-Barradas, Maria C.
AU  - Vargas, Blanca
AU  - Beenhouwer, David O.
AU  - Evangelista, Karen V.
AU  - Marconi, Vincent C.
AU  - Meagley, Kathryn L.
AU  - Brown, Sheldon T.
AU  - Perea, Adrienne
AU  - Lucero-Obusan, Cynthia
AU  - Holodniy, Mark
AU  - Browne, Hannah
AU  - Gautam, Rashi
AU  - Bowen, Michael D.
AU  - Vinjé, Jan
AU  - Parashar, Umesh D.
AU  - Hall, Aron J.
PY  - 2021
PD  - 2021 Nov 2
AB  - BACKGROUND: Acute gastroenteritis (AGE) burden, etiology, and severity in adults is not well characterized. We implemented a multisite AGE surveillance platform  in 4 Veterans Affairs Medical Centers (Atlanta, Georgia; Bronx, New York;  Houston, Texas; and Los Angeles, California), collectively serving >320 000  patients annually. METHODS: From 1 July 2016 to 30 June 2018, we actively  identified inpatient AGE case patients and non-AGE inpatient controls through  prospective screening of admitted patients and passively identified outpatients  with AGE through stool samples submitted for clinical diagnostics. We abstracted  medical charts and tested stool samples for 22 pathogens by means of multiplex  gastrointestinal polymerase chain reaction panel followed by genotyping of  norovirus- and rotavirus-positive samples. We determined pathogen-specific  prevalence, incidence, and modified Vesikari severity scores. RESULTS: We  enrolled 724 inpatients with AGE, 394 non-AGE inpatient controls, and 506  outpatients with AGE. Clostridioides difficile and norovirus were most frequently  detected among inpatients (for AGE case patients vs controls: C. difficile, 18.8%  vs 8.4%; norovirus, 5.1% vs 1.5%; P < .01 for both) and outpatients (norovirus,  10.7%; C. difficile, 10.5%). The incidence per 100 000 population was highest  among outpatients (AGE, 2715; C. difficile, 285; norovirus, 291) and inpatients  ≥65 years old (AGE, 459; C. difficile, 91; norovirus, 26). Clinical severity  scores were highest for inpatient norovirus, rotavirus, and  Shigella/enteroinvasive Escherichia coli cases. Overall, 12% of inpatients with  AGE had intensive care unit stays, and 2% died; 3 deaths were associated with C.  difficile and 1 with norovirus. C. difficile and norovirus were detected  year-round with a fall/winter predominance. CONCLUSIONS: C. difficile and  norovirus were leading AGE pathogens in outpatient and hospitalized US veterans,  resulting in severe disease. Clinicians should remain vigilant for bacterial and  viral causes of AGE year-round.
JO  - Clinical infectious diseases : an official publication of the Infectious Diseases Society of America
PB  - 
CY  - 
VL  - 73
IS  - 9
PG  - e2729-e2738
SP  - e2729
EP  - e2738
AN  - 
DO  - 10.1093/cid/ciaa806
UR  - 
NS  - 
N1  - Margaret Kosek (2023-08-24 02:56:31)(Select): we want fractions for what they call community onset diarrhea, not those hospitalized more than 3 days; 
ER  - 

TY  - JOUR
TI  - Prevalence and genetic diversity of gastroenteritis viruses in hospitalized children < 5 years of age in Maharashtra state, Western India, 2017-2019.
AU  - Gopalkrishna, Varanasi
AU  - Joshi, Madhuri S.
AU  - Chavan, Nutan A.
AU  - Shinde, Manohar S.
AU  - Walimbe, Atul M.
AU  - Sawant, Pradeep M.
AU  - Kalrao, Vijay R.
AU  - Dhongade, Ram K.
AU  - Bavdekar, Ashish R.
PY  - 2021
PD  - 2021 Aug
AB  - Four gastroenteritis viruses were responsible for 54% of the acute gastroenteritis (AGE) cases in children hospitalized between May 2017 and  December 2019 in Pune city of Maharashtra state, Western India. The majority  (79%) of the children were <2 years of age. The prevalence of Rotavirus A (RVA)  was 30.5% followed by 14.3% for norovirus, 8.4% for adenovirus, and 5.5% for  astrovirus. The severity of the disease was highest in patients with coinfections  compared with the patients with a single infection or negative for all  (p = 0.024). Genotyping analysis showed that the majority of the RVA-positive  samples (66%) could be typed as G3P[8], 63.6% of the norovirus as GII.4 Sydney  [P16], 44% of the adenovirus as type 41%, and 56.2% of the astrovirus as  astrovirus type 1. The almost equivalent prevalence of rotavirus and  nonrotaviruses and acute gastroenteritis (AGE) cases without known etiology in  around 46% of the cases was noted in the present study. Our data highlight that  after the recent inclusion of rotavirus vaccines as a part of the National  Immunization schedule in India, conducting extensive AGE surveillance in children  should include nonrotaviruses such as norovirus.
JO  - Journal of medical virology
PB  - 
CY  - 
VL  - 93
IS  - 8
PG  - 4805-4816
SP  - 4805
EP  - 4816
AN  - 
DO  - 10.1002/jmv.27085
UR  - 
NS  - 
N1  - 
ER  - 

TY  - JOUR
TI  - Molecular epidemiology and genetic diversity of norovirus infection in children with acute gastroenteritis in Bangladesh, 2014-2019.
AU  - Dey, Shuvra Kanti
AU  - Sharif, Nadim
AU  - Billah, Baki
AU  - Siddique, Tanjir Tarek Ibn
AU  - Islam, Tarequl
AU  - Parvez, Anowar Khasru
AU  - Talukder, Ali Azam
AU  - Phan, Tung
AU  - Ushijima, Hiroshi
PY  - 2021
PD  - 2021 Jun
AB  - Acute gastroenteritis (AGE) is one of the most common diseases in children, and it continues to be a significant cause of morbidity and mortality worldwide.  Norovirus is one of the major enteropathogens associated with both sporadic  diarrhea and outbreaks of gastroenteritis. This study aims to investigate  genotype diversity and molecular epidemiology of norovirus in Bangladesh. A total  of 466 fecal specimens were collected from January 2014 to January 2019 from  children below 5 years old with AGE in Bangladesh. All samples were analyzed by  reverse transcriptase polymerase chain reaction to detect norovirus, and sequence  analysis was conducted if found positive. Norovirus was detected in 5.1% (24 of  466) fecal specimens. Norovirus genotype GII.7 was predominant (62.5%, 15 of 24),  followed by GII.3 (37.5%, 9 of 24). Coinfection between rotavirus and norovirus  was found in 7 of 24 positive cases. Diarrhea (93.7%) and dehydration (89%) were  the most common symptoms in children with AGE. About 80% of the positive cases  were detected in children aged under 24 months. One seasonal peak (87.5%  infection) was detected in the winter. This study suggests that norovirus  continues to be one of the major etiologies of children AGE in Bangladesh. This  study will provide a guideline to assess the burden of norovirus infection in  Bangladesh, which will assist to combat against AGE.
JO  - Journal of medical virology
PB  - 
CY  - 
VL  - 93
IS  - 6
PG  - 3564-3571
SP  - 3564
EP  - 3571
AN  - 
DO  - 10.1002/jmv.26772
UR  - 
NS  - 
N1  - Margaret Kosek (2023-11-29 03:38:37)(Select): rota, adenovirus, bocavirus; Josh Colston (2023-08-24 03:19:46)(Select): Rotavirus as well; 
ER  - 

TY  - JOUR
TI  - Aetiology of acute diarrhoea in children in Shanghai, 2015-2018.
AU  - Chang, Hailing
AU  - Guo, Jiayin
AU  - Wei, Zhongqiu
AU  - Huang, Zheng
AU  - Wang, Chuning
AU  - Qiu, Yue
AU  - Xu, Xuebin
AU  - Zeng, Mei
PY  - 2021
PD  - 2021
AB  - Diarrhoea remains a major cause of childhood morbidity and mortality worldwide. This study aimed to monitor the aetiology of acute diarrhoea in children in  Shanghai. Paediatric outpatients with acute diarrhoea were enrolled in the study  from Jan 2015 to Dec 2018. Faecal samples were collected for testing. Enteric  bacteria were identified and typed by culture and serotyping, respectively.  Enteric viruses were identified by real-time PCR. Enteric pathogens were  identified in 1572 (58.4%) of the 2692 enrolled children with acute diarrhoea.  Viruses were detected more frequently than bacteria (41.3% versus 25.0%).  Nontyphoidal Salmonella spp. (NTS) was the most common (10.3%) bacteria isolated,  followed by enteropathogenic Escherichia coli (EPEC) (6.5%), enteroaggregative  Escherichia coli (EAEC) (6.2%), Campylobacter spp. (3.6%), enterotoxigenic  Escherichia coli (ETEC) (1.1%), Shigella spp. (0.2%), and enterohemorrhagic  Escherichia coli (EHEC) (0.1%). Rotavirus was the most common (16.0%) virus  detected, followed by norovirus (15.5%), adenovirus (7.2%), sapovirus (3.0%) and  astrovirus (2.7%). Rotavirus, norovirus and NTS were the major pathogens  responsible for diarrhoea in Shanghainese children. Improving uptake of the  rotavirus vaccine and strengthening foodborne-pathogen prevention will aid in  reducing the burden of diarrhoeal disease in children in Shanghai.
JO  - PloS one
PB  - 
CY  - 
VL  - 16
IS  - 4
PG  - e0249888
SP  - e0249888
EP  - 
AN  - 
DO  - 10.1371/journal.pone.0249888
UR  - 
NS  - 
N1  - 
ER  - 

TY  - JOUR
TI  - The Changing Landscape of Pediatric Viral Enteropathogens in the Post-Rotavirus Vaccine Era.
AU  - Halasa, Natasha
AU  - Piya, Bhinnata
AU  - Stewart, Laura S.
AU  - Rahman, Herdi
AU  - Payne, Daniel C.
AU  - Woron, Amy
AU  - Thomas, Linda
AU  - Constantine-Renna, Lisha
AU  - Garman, Katie
AU  - McHenry, Rendie
AU  - Chappell, James
AU  - Spieker, Andrew J.
AU  - Fonnesbeck, Christopher
AU  - Batarseh, Einas
AU  - Hamdan, Lubna
AU  - Wikswo, Mary E.
AU  - Parashar, Umesh
AU  - Bowen, Michael D.
AU  - Vinjé, Jan
AU  - Hall, Aron J.
AU  - Dunn, John R.
PY  - 2021
PD  - 2021 Feb 16
AB  - BACKGROUND: Acute gastroenteritis (AGE) is a common reason for children to receive medical care. However, the viral etiology of AGE illness is not well  described in the post-rotavirus vaccine era, particularly in the outpatient (OP)  setting. METHODS: Between 2012 and 2015, children 15 days through 17 years old  presenting to Vanderbilt Children's Hospital, Nashville, Tennessee, with AGE were  enrolled prospectively from the inpatient, emergency department, and OP settings,  and stool specimens were collected. Healthy controls (HCs) were enrolled and  frequency matched for period, age group, race, and ethnicity. Stool specimens  were tested by means of reverse-transcription real-time quantitative polymerase  chain reaction for norovirus, sapovirus, and astrovirus RNA and by Rotaclone  enzyme immunoassay for rotavirus antigen, followed by polymerase chain reaction  verification of antigen detection. RESULTS: A total of 3705 AGE case patients and  1563 HCs were enrolled, among whom 2885 case patients (78%) and 1110 HCs (71%)  provided stool specimens that were tested. All 4 viruses were more frequently  detected in AGE case patients than in HCs (norovirus, 22% vs 8%, respectively;  rotavirus, 10% vs 1%; sapovirus, 10% vs 5%; and astrovirus, 5% vs 2%; P < .001  for each virus). In the OP setting, rates of AGE due to norovirus were higher  than rate for the other 3 viruses. Children <5 years old had higher OP AGE rates  than older children for all viruses. CONCLUSIONS: Norovirus remains the most  common virus detected in all settings, occurring nearly twice as frequently as  the next most common pathogens, sapovirus and rotavirus. Combined, norovirus,  sapovirus, rotavirus, and astrovirus were associated with almost half of all AGE  visits and therefore are an important reason for children to receive medical  care.
JO  - Clinical infectious diseases : an official publication of the Infectious Diseases Society of America
PB  - 
CY  - 
VL  - 72
IS  - 4
PG  - 576-585
SP  - 576
EP  - 585
AN  - 
DO  - 10.1093/cid/ciaa100
UR  - 
NS  - 
N1  - Margaret Kosek (2023-09-13 23:50:00)(Select): note presence of control group and both outpt care centers and hospitalization results reported separately; 
ER  - 

TY  - JOUR
TI  - Molecular epidemiology of Giardia spp. in northern Vietnam: Potential transmission between animals and humans.
AU  - Iwashita, Hanako
AU  - Sugamoto, Tetsuhiro
AU  - Takemura, Taichiro
AU  - Tokizawa, Asako
AU  - Vu, Thiem Dinh
AU  - Nguyen, Tuan Hai
AU  - Pham, Tho Duc
AU  - Tran, Na Ly
AU  - Doan, Hang Thi
AU  - Pham, Anh Hong Quynh
AU  - Yamashiro, Tetsu
PY  - 2021
PD  - 2021 Feb
AB  - Giardia spp. is detected frequently in humans and animals. Although many studies have been conducted on the epidemiology of giardiasis, there is a scarcity of  information on the genetic diversity and the dynamics of transmission of Giardia  spp. in Vietnam. The zoonotic potential of Giardia spp. remains elusive. The  objective of this study was to determine the genetic diversity of Giardia spp. in  both humans and livestock to assess the existence of a route of infection between  livestock and humans. Our goal was to assess the role animals play in the  epidemiology of human infection in northern Vietnam. In Hien Khanh commune in  northern Vietnam, 311 households with 1508 residents were randomly selected for a  diarrheal cohort study. Of these, 2120 human diarrheal samples were collected  from 1508 residents in 2014 and 2017. Of these, non-diarrheal samples were  cross-sectionally collected from 471 residents. At the same site, livestock  samples from buffalo, dairy and beef cattle, pigs, and dogs were collected. All  stool samples were examined for Giardia spp. by Direct Immunofluorescence Assay  (DFA) using fluorescent microscope. DNA extraction, PCR analysis of the 3 genes  (bg, gdh, tpi), and sequencing analysis were continuously carried out. A total of  23 animal stool samples, 8 human non-diarrheal samples, and 36 human diarrheal  samples were Giardia spp. were positive by PCR using the bg and gdh genes.  Giardia spp. assemblage AII and E were detected in both animal samples and human  samples in this study site. The detection of assemblage E in human stool samples  suggests the first human case report in Vietnam. We assume that the unexpected  human infection of all Giardia assemblages including A, B, and E may be due to an  environment contaminated with animal and human feces in this village.
JO  - Parasite epidemiology and control
PB  - 
CY  - 
VL  - 12
IS  - 
PG  - e00193
SP  - e00193
EP  - 
AN  - 
DO  - 10.1016/j.parepi.2020.e00193
UR  - 
NS  - Iwashita 2021
N1  - 
ER  - 

TY  - JOUR
TI  - Molecular epidemiology of Cryptosporidium spp. in an agricultural area of northern Vietnam: A community survey.
AU  - Iwashita, Hanako
AU  - Takemura, Taichiro
AU  - Tokizawa, Asako
AU  - Sugamoto, Tetsuhiro
AU  - Thiem, Vu Dinh
AU  - Nguyen, Tuan Hai
AU  - Pham, Tho Duc
AU  - Pham, Anh Hong Quynh
AU  - Doan, Hang Thi
AU  - Tran, Na Ly
AU  - Yamashiro, Tetsu
PY  - 2021
PD  - 2021 Aug
AB  - The purpose of this study was to investigate the occurrence of Cryptosporidium infection and the potential for transmission of Cryptosporidium spp. between  animals and humans in northern Vietnam. A total of 2715 samples (2120 human  diarrheal samples, 471 human non-diarrheal samples, and 124 animal stool samples)  were collected through our community survey in an agricultural area. All samples  were tested for Cryptosporidium spp. by direct immunofluorescence assay (DFA)  using a fluorescent microscope. DNA extraction, PCR amplification of three genes  (COWP, SSU-rRNA, and GP60), and sequencing analysis were performed to identify  Cryptosporidium spp. Of 2715 samples, 15 samples (10 diarrheal samples, 2  non-diarrheal samples, and 3 animal stool samples) tested positive by PCR for the  COWP gene. Three species of Cryptosporidium spp. were identified as C. canis  (from six human diarrheal samples, two human non-diarrheal samples, and one dog  sample), C. hominis (from four human diarrheal samples), and C. suis (from two  pig samples) by sequencing the amplified COWP and/or SSU-rRNA genes. In terms of  C. hominis, the GP60 subtype IeA12G3T3 was detected in all four human diarrheal  samples. Although the number of positive samples was very small, our  epidemiological data showed that the emerging pattern of each of the three  species (C. canis, C. hominis, and C. suis) was different at this study site.  While C. hominis and C. suis were only detected in human and pig samples,  respectively, C. canis was detected in samples from both dogs and humans. We  suspect that C. canis infections in humans at this study site may be due to  environmental contamination with animal and human feces.
JO  - Parasitology international
PB  - 
CY  - 
VL  - 83
IS  - 
PG  - 102341
SP  - 102341
EP  - 
AN  - 
DO  - 10.1016/j.parint.2021.102341
UR  - 
NS  - Iwashita 2021
N1  - 
ER  - 

TY  - JOUR
TI  - Epidemiological and Genetic Characterization of Sapovirus in Patients with Acute Gastroenteritis in Valencia (Spain).
AU  - de Oliveira-Tozetto, Sibele
AU  - Santiso-Bellón, Cristina
AU  - Ferrer-Chirivella, Josep M.
AU  - Navarro-Lleó, Noemi
AU  - Vila-Vicent, Susana
AU  - Rodríguez-Díaz, Jesús
AU  - Buesa, Javier
PY  - 2021
PD  - 2021 Jan 26
AB  - Sapovirus is a common cause of acute gastroenteritis in all age groups. Sapovirus infections are seldom investigated in Spain, and its epidemiology in the country  is not well known. The use of molecular diagnostic procedures has allowed a more  frequent detection of sapoviruses in patients with diarrhea. A total of 2545  stool samples from patients with acute gastroenteritis attended from June 2018 to  February 2020 at the Clinic University Hospital in Valencia, Spain, were analyzed  by reverse transcription (RT) and real-time multiplex PCR (RT-PCR) to investigate  the etiology of enteric infections. Sapovirus was the second enteric virus  detected with a positive rate of 8%, behind norovirus (12.2%) and ahead of  rotavirus (7.1%), astrovirus (4.9%) and enteric adenoviruses (2.9%). Most  sapovirus infections occurred in infants and young children under 3 years of age  (74%) with the highest prevalence in autumn and early winter. Coinfections were  found in 25% of the patients with sapovirus diarrhea, mainly with other enteric  viruses. Genotyping demonstrated the circulation of seven different genotypes  during the study period, with a predominance of genotypes GI.1, GI.2, and GII.1.  Phylogenetic analysis showed that genogroup GII strains form a cluster separated  from genogroup GI and GV, being genotype GV.1 strains related to genotype GI.1  and GI.2 strains.
JO  - Viruses
PB  - 
CY  - 
VL  - 13
IS  - 2
PG  - 
SP  - 
EP  - 
AN  - 
DO  - 10.3390/v13020184
UR  - 
NS  - 
N1  - 
ER  - 

TY  - JOUR
TI  - Etiology of diarrhea by multiplex polymerase chain reaction among young children in the United Arab Emirates: a case-control study.
AU  - Alsuwaidi, Ahmed R.
AU  - Al Dhaheri, Klaithem
AU  - Al Hamad, Sania
AU  - George, Junu
AU  - Ibrahim, Judy
AU  - Ghatasheh, Ghassan
AU  - Issa, Mohammed
AU  - Al-Hammadi, Suleiman
AU  - Narchi, Hassib
PY  - 2021
PD  - 2021 Jan 6
AB  - BACKGROUND: Little is known about the etiology of childhood diarrhea in the United Arab Emirates (UAE) especially after the introduction of rotavirus  vaccines. This study aimed to identify gastrointestinal pathogens in children  with diarrhea (cases) and the carriage rate of these pathogens in asymptomatic  children (controls). METHODS: Stool samples were collected from 203 cases and 73  controls who presented to two major hospitals in Al Ain city, UAE. Samples were  analyzed with Allplex™ Gastrointestinal Full Panel Assay for common  entero-pathogens. The association between diarrhea and the isolated pathogens was  calculated in a multivariate logistic regression model. The adjusted attributable  fractions (aAFs) were calculated for all pathogens significantly associated with  cases. RESULTS: At least one pathogen was identified in 87 samples (42.8%) from  cases and 17 (23.3%) from controls (P < 0.001). Rotavirus, norovirus GII and  adenovirus were significantly more prevalent in cases. Their aAFs with 95% ci are  0.95 (0.64, 1.00) for rotavirus, 0.86 (0.38, 0.97) for norovirus GII and 0.84  (0.29, 0.96) for adenovirus. None of the 13 bacteria tested for were more  commonly found in the cases than in controls. Cryptosporidium spp. were more  significantly detected in cases than in controls. Co-infections occurred in 27.9%  of the children. Viruses and parasites were significantly more likely to occur  together only in the cases. CONCLUSIONS: Multiplex PCR revealed high positivity  rates in both cases and controls which demand a cautious interpretation.  Rotavirus remains the main childhood diarrhea pathogen in UAE. Effective  strategies are needed to better control rotavirus and other causative pathogens.
JO  - BMC infectious diseases
PB  - 
CY  - 
VL  - 21
IS  - 1
PG  - 7
SP  - 7
EP  - 
AN  - 
DO  - 10.1186/s12879-020-05693-1
UR  - 
NS  - 
N1  - Margaret Kosek (2023-08-24 03:08:02)(Select): these numbers are really small- don't they need 100 samples of diarrhea to be included?; 
ER  - 

TY  - JOUR
TI  - Paediatric viral gastroenteritis and regional predominant viral pathogens in the post-rotavirus vaccination year: prospective Irish regional study.
AU  - Barsoum, Zakaria
PY  - 2021
PD  - 2021
AB  - Acute gastroenteritis harbours a significant global burden. Rotavirus is the primary cause of gastroenteritis in children worldwide. We aim to determine the  predominant enteric viral pathogens detected in the post-rotavirus vaccine period  (2016-2017) in our region in county Mayo (west of Ireland), United Kingdom. All  children up to 3 years old, who presented to Mayo University Hospital with  vomiting and diarrhoea, from November 18th, 2016, to November 18th, 2017, had  their stools tested by real-time reverse transcription polymerase chain reaction  for viral pathogens. A total of 150 stool samples were tested, and 90 (60%)  tested positive for a single viral pathogen. Rotavirus was the leading cause of  gastroenteritis (37 patients, 24.6%; including 6 rotavirus vaccinated infants),  followed by human adenovirus F (19 patients, 13%), norovirus (18 patients, 12%),  sapovirus (9 patients, 6%) and astrovirus (7 patients, 5%). Rotavirus remained  the predominant cause of gastroenteritis in the first year post-rotavirus  vaccination, similar to the national Irish data from the pre vaccination years  (July 2014-June 2015).
JO  - Sudanese journal of paediatrics
PB  - 
CY  - 
VL  - 21
IS  - 1
PG  - 36-41
SP  - 36
EP  - 41
AN  - 
DO  - 10.24911/SJP.106-1598279768
UR  - 
NS  - 
N1  - 
ER  - 

TY  - JOUR
TI  - Efficacy of stool multiplex polymerase chain reaction assay in adult patients with acute infectious diarrhea.
AU  - Ahn, Jae Sung
AU  - Seo, Seung In
AU  - Kim, Jinseob
AU  - Kim, Taewan
AU  - Kang, Jin Gu
AU  - Kim, Hyoung Su
AU  - Shin, Woon Geon
AU  - Jang, Myoung Kuk
AU  - Kim, Hak Yang
PY  - 2020
PD  - 2020 Sep 6
AB  - BACKGROUND: Recently, stool multiplex polymerase chain reaction (PCR) tests have been developed for identifying diarrhea-causing bacterial pathogens. Furthermore,  fecal calprotectin is a well-known effective marker for intestinal mucosal  inflammation. AIM: To evaluate the efficacy of stool multiplex PCR and fecal  calprotectin in acute infectious diarrhea. METHODS: Overall, 400 patients with  acute infectious diarrhea were enrolled from Kangdong Sacred Heart Hospital  (January 2016 to December 2018). Multiplex PCR detected 7 enteropathogenic  bacteria including Salmonella, Campylobacter, Shigella, Escherichia coli O157:H7,  Aeromonas, Vibrio, and Clostridium difficile. We reviewed clinical and laboratory  findings using stool multiplex PCR. RESULTS: Stool multiplex PCR test detected  considerably more bacterial pathogens than stool culture (49.2% vs 5.2%), with  Campylobacter as the most common pathogen (54%). Patients with positive stool PCR  showed elevated fecal calprotectin expression compared to patients with negative  stool PCR (1124.5 ± 816.9 mg/kg vs 609 ± 713.2 mg/kg, P = 0.001). C-reactive  protein (OR = 1.01, 95%CI: 1.001-1.027, P = 0.034) and sigmoidoscopy-detected  colitis (OR = 4.76, 95%CI: 1.101-20.551, P = 0.037) were independent factors in  stool PCR-based detection of bacterial pathogens. Sensitivity and specificity of  calprotectin were evaluated to be 70.5% and 60.9%, respectively (adjusted cut-off  value = 388 mg/kg). CONCLUSION: Stool multiplex PCR test has increased  sensitivity in detecting pathogens than conventional culture, and it is  correlated with calprotectin expression. Stool multiplex PCR and calprotectin may  be effective in predicting clinical severity of infectious diarrhea.
JO  - World journal of clinical cases
PB  - 
CY  - 
VL  - 8
IS  - 17
PG  - 3708-3717
SP  - 3708
EP  - 3717
AN  - 
DO  - 10.12998/wjcc.v8.i17.3708
UR  - 
NS  - 
N1  - 
ER  - 

TY  - JOUR
TI  - Epidemiology and clinical features of rotavirus, adenovirus, and astrovirus infections and coinfections in children with acute gastroenteritis prior to  rotavirus vaccine introduction in Meerut, North India.
AU  - Akdag, Ali Ilter
AU  - Gupta, Shipra
AU  - Khan, Naushad
AU  - Upadhayay, Amit
AU  - Ray, Pratima
PY  - 2020
PD  - 2020 Aug
AB  - There are limited reports on the etiology of multiple enteric viruses causing acute gastroenteritis (AGE) in North India. In the present study we have  determined the prevalence of three enteric viruses, namely rotavirus, astrovirus  (AstV) and adenovirus (AdV) in a total of 312 diarrheic children (<5 years)  hospitalized at Lala Lajpat Rai Memorial Medical College, Meerut, Uttar Pradesh  from August 2014 to July 2016; and results were compared with data from Delhi.  The fecal samples were individually screened for group A rotavirus (RVA), AdV,  and AstV using enzyme immunoassay kits. At least one viral agent was detected in  29.2% of 312 fecal specimens. RNA of rotavirus antigen-positive samples was  extracted by TRIzol method. Rotavirus G/P genotyping was performed using  seminested multiplex reverse transcriptase-polymerase chain reaction. RVA was the  most predominant virus (18.3%) followed by AstV (12.5%), and AdV (9.9%).  Coinfections were detected in 10.6% cases and the most common coinfection in  diarrheic children was RVA combined with AstV (36.4%). Overall, the enteric  viruses were found most prevalent in the 6 to 11 months age group (P = .01).  Increased duration of vomiting (≥3 days) was significantly (P = .04) associated  with AdV infection (61.3%) as compared with AstV (30.76%) and rotavirus (26.31%).  G1P[8] was detected throughout as the most prevalent rotavirus strain (10.5%).  Unusual RV strains like G2P[6] and G2P[8] were also detected. Of note G3, G4, and  G12 rotavirus were detected for the first time in Meerut. This is the first  report that demonstrated the important contribution of multiple enteric viruses  causing AGE in young children in this part of Uttar Pradesh (Meerut).
JO  - Journal of medical virology
PB  - 
CY  - 
VL  - 92
IS  - 8
PG  - 1102-1109
SP  - 1102
EP  - 1109
AN  - 
DO  - 10.1002/jmv.25645
UR  - 
NS  - 
N1  - Josh Colston (2023-12-05 12:27:20)(Select): Paper cited for diarrhea definition says "severe diarrhea (greater than 3 looser stool with or without vomiting throughout the preceding 24 h period"; 
ER  - 

TY  - JOUR
TI  - Etiology of acute gastroenteritis among children less than 5 years of age in Bucaramanga, Colombia: A case-control study.
AU  - Farfán-García, Ana E.
AU  - Imdad, Aamer
AU  - Zhang, Chengxian
AU  - Arias-Guerrero, Mónica Y.
AU  - Sánchez-Álvarez, Nayibe T.
AU  - Iqbal, Junaid
AU  - Hernández-Gamboa, Adriana E.
AU  - Slaughter, James C.
AU  - Gómez-Duarte, Oscar G.
PY  - 2020
PD  - 2020 Jun
AB  - BACKGROUND: Acute gastroenteritis (AGE) is a major cause of morbidity and mortality in children aged less than 5 years in low- and middle-income countries  where limited access to potable water, poor sanitation, deficient hygiene, and  food product contamination are prevalent. Research on the changing etiology of  AGE and associated risk factors in Latin America, including Colombia, is  essential to understand the epidemiology of these infections. The primary  objectives of this study were to describe etiology of moderate to severe AGE in  children less than 5 years of age from Bucaramanga, Colombia, a middle-income  country in Latin American, and to identify the presence of emerging E. coli  pathotypes. METHODOLOGY/PRINCIPAL FINDINGS: This was a prospective, matched for  age, case-control study to assess the etiology of moderate to severe AGE in  children less than 5 years of age in Bucaramanga, Colombia, South America. We  tested for 24 pathogens using locally available diagnostic testing, including  stool culture, polymerase chain reaction, microscopy and enzyme-linked  immunoassay. Adjusted attributable fractions were calculated to assess the  association between AGE and each pathogen in this study population. The study  included 861 participants, 431 cases and 430 controls. Enteric pathogens were  detected in 71% of cases and in 54% of controls (p = <0.001). Co-infection was  identified in 28% of cases and in 14% of controls (p = <0.001). The adjusted  attributable fraction showed that Norovirus GII explained 14% (95% CI: 10-18%) of  AGE, followed by rotavirus 9.3% (6.4-12%), adenovirus 3% (1-4%), astrovirus 2.9%  (0.6-5%), enterotoxigenic Escherichia coli (ETEC) 2.4% (0.4-4%), Cryptosporidium  sp. 2% (0.5-4%), Campylobacter sp. 2% (0.2-4%), and Salmonella sp.1.9% (0.3 to  3.5%). Except for Cryptosporidium, all parasite infections were not associated  with AGE. Three emergent diarrheagenic E. coli pathotypes were identified in  cases (0.7%), including an enteroaggregative/enterotoxigenic E.coli (EAEC/ETEC),  an enteroaggregative/enteropathogenic E.coli (EAEC/EPEC), and an emergent  enteroinvasive E. coli with a rare O96:H19. No deaths were reported among cases  or controls. CONCLUSIONS/SIGNIFICANCE: Norovirus and rotavirus explained the  major proportion of moderate to severe AGE in this study. Higher proportion of  infection in cases, in the form of single infections or co-infections, showed  association with AGE. Three novel E. coli pathotypes were identified among cases  in this geographic region.
JO  - PLoS neglected tropical diseases
PB  - 
CY  - 
VL  - 14
IS  - 6
PG  - e0008375
SP  - e0008375
EP  - 
AN  - 
DO  - 10.1371/journal.pntd.0008375
UR  - 
NS  - 
N1  - 
ER  - 

TY  - JOUR
TI  - Intestinal protozoan infections among children 0-168 months with diarrhea in Mozambique: June 2014 - January 2018.
AU  - Bauhofer, Adilson Fernando Loforte
AU  - Cossa-Moiane, Idalécia
AU  - Marques, Selma
AU  - Guimarães, Esperança L.
AU  - Munlela, Benilde
AU  - Anapakala, Elda
AU  - Chilaúle, Jorfélia J.
AU  - Cassocera, Marta
AU  - Langa, Jerónimo S.
AU  - Chissaque, Assucênio
AU  - Sambo, Júlia
AU  - Manhique-Coutinho, Lena
AU  - Bero, Diocreciano Matias
AU  - Kellogg, Timothy A.
AU  - de Deus, Nilsa
PY  - 2020
PD  - 2020 Apr
AB  - BACKGROUND: Intestinal parasites such as Cryptosporidium spp., Giardia lamblia and Entamoeba histolytica can cause severe diarrhea, especially among children in  developing countries. This study aims to determine the frequency of  Cryptosporidium spp., Giardia lamblia and Entamoeba histolytica in children with  diarrhea and identify risk factors for infection. METHODOLOGY: We conducted a  cross-sectional study in children aged 0-168 months hospitalized with diarrhea in  three regions of Mozambique, from June 2014 to January 2018. Following consent,  caretakers were interviewed and a single stool specimen was collected from each  child to diagnose Cryptosporidium spp., G. lamblia and E. histolytica using  commercial immune-enzymatic assay (TechLab, Inc, Blacksburg, VA, USA).  Anthropometric data were collected from the clinical reports. Multivariable  logistic regression models were built to identify risk factors for  Cryptosporidium spp. and G. lamblia infection. RESULTS: Twenty-one percent of all  specimens (212/1008) presented at least one parasitic infection. Cryptosporidium  spp. infection was the most common 12.0% (118/985), followed by G. lamblia 9.7%  (95/983) and E. histolytica 2.0% (20/1004). Risk factors for infection by  Cryptosporidium spp. were: provenience (children from Nampula province showed the  highest risk, OR: 8.176; CI: 1.916-34.894; p-value < 0.01); animal contact  (children with animal contact had a protective effect OR: 0.627; CI: 0.398-0.986;  p-value < 0.05); underweight (children severely underweight showed a risk of  2.309; CI: 1.310-4.069; p-value < 0.05). Risk factors for infection by G. lamblia  were: age (group with highest risk, 60-168 months (OR: 2.322; CI: 1.000-5.393,  p-value > 0.05)); and living in a household with five or more members (OR: 2.141;  CI: 1.286-3.565, p-value < 0.01). CONCLUSIONS: Parasitic infection is common  among children with diarrhea. Routine testing, standard treatment, and assessment  for risk exposure of children with diarrhea should be implemented at health  facilities in Mozambique.
JO  - PLoS neglected tropical diseases
PB  - 
CY  - 
VL  - 14
IS  - 4
PG  - e0008195
SP  - e0008195
EP  - 
AN  - 
DO  - 10.1371/journal.pntd.0008195
UR  - 
NS  - 
N1  - 
ER  - 

TY  - JOUR
TI  - Mixed Aetiology of Diarrhoea in Infants Attending Clinics in the North-West Province of South Africa: Potential for Sub-Optimal Treatment.
AU  - Chukwu, Martina O.
AU  - Abia, Akebe Luther King
AU  - Ubomba-Jaswa, Eunice
AU  - Dewar, John Barr
AU  - Obi, C. L.
PY  - 2020
PD  - 2020 Mar 6
AB  - Routine diagnostic methods for the aetiologic agents of diarrhoea in most developing countries are usually not sensitive enough, leading to  under-diagnosis. Thus, this study investigated possible mixed diarrhoeal  aetiology by using cultures and real-time polymerase chain reactions (PCR) in  children younger than four years old in the Northwest Province, South Africa. In  total, 505 stool samples were collected from symptomatic and asymptomatic  children who were attending three clinics and the Brits hospital in Madibeng  District, between September 2016 and December 2017. Rotavirus, norovirus,  Campylobacter, Arcobacter, and diarrhoeagenic Escherichia coli (DEC) were  targeted. Campylobacter spp. (24.6%), Arcobacter (15.8%) and DEC (19.6%) were  detected using PCR; only Campylobacter spp. (29.7%) and DEC (26.9%) were detected  through the culture. Campylobacter jejuni (36%), Campylobacter coli (28%),  Campylobacter upsalensis (12%), and Arcobacter butzleri (15.8%) were the only  spp. of Campylobacter and Arcobacter identified. The eaeA gene (31.4%) of  enteropathogenic E. coli/enterohaemorrhagic E. coli (EPEC/EHEC) was the most  prevalent DEC virulence gene (VG) identified. Rotavirus and norovirus were  detected at 23.4% and 20%, respectively. Mixed viral aetiology (7.3%) and the  co-infection of A. butzleri and Campylobacter (49%) were recorded. A mixed  bacterial-viral aetiology was observed in 0.6% of the specimens. Sensitive  diagnostic procedures like PCR should be considered to provide the best treatment  to children experiencing diarrhoea.
JO  - Pathogens (Basel, Switzerland)
PB  - 
CY  - 
VL  - 9
IS  - 3
PG  - 
SP  - 
EP  - 
AN  - 
DO  - 10.3390/pathogens9030198
UR  - 
NS  - 
N1  - 
ER  - 

TY  - JOUR
TI  - Incidence and etiology of infectious diarrhea from a facility-based surveillance system in Guatemala, 2008-2012.
AU  - Arvelo, Wences
AU  - Hall, Aron J.
AU  - Henao, Olga
AU  - Lopez, Beatriz
AU  - Bernart, Chris
AU  - Moir, Juan C.
AU  - Reyes, Lissette
AU  - Montgomery, Susan P.
AU  - Morgan, Oliver
AU  - Estevez, Alejandra
AU  - Parsons, Michele B.
AU  - Lopez, Maria R.
AU  - Gomez, Gerry
AU  - Vinje, Jan
AU  - Gregoricus, Nicole
AU  - Parashar, Umesh
AU  - Mintz, Eric D.
AU  - McCracken, John
AU  - Bryan, Joe P.
AU  - Lindblade, Kim A.
PY  - 2019
PD  - 2019 Oct 22
AB  - BACKGROUND: Diarrhea is a major cause of morbidity and mortality, yet incidence and etiology data are limited. We conducted laboratory-based diarrhea  surveillance in Guatemala. METHODS: A diarrhea case was defined as ≥3 loose  stools in a 24-h period in a person presenting to the surveillance facilities.  Epidemiologic data and stool specimens were collected. Specimens were tested for  bacterial, parasitic, and viral pathogens. Yearly incidence was adjusted for  healthcare seeking behaviors determined from a household survey conducted in the  surveillance catchment area. RESULTS: From November 2008 to December 2012, the  surveillance system captured 5331 diarrhea cases; among these 1381 (26%) had  specimens tested for all enteric pathogens of interest. The adjusted incidence  averaged 659 diarrhea cases per 10,000 persons per year, and was highest among  children aged < 5 years, averaging 1584 cases per 10,000 children per year. Among  1381 (26%) specimens tested for all the pathogens of interest, 235 (17%) had a  viral etiology, 275 (20%) had a bacterial, 50 (4%) had parasites, and 86 (6%) had  co-infections. Among 827 (60%) specimens from children aged < 5 years, a virus  was identified in 196 (23%) patients; 165 (20%) had norovirus and 99 (12%)  rotavirus, including co-infections. Among 554 patients aged ≥5 years, 103 (19%)  had a bacterial etiology, including diarrheagenic Escherichia coli in 94 (17%)  cases, Shigella spp. in 31 (6%), Campylobacter spp. in 5 (1%), and Salmonella  spp. in 4 (1%) cases. Detection of Giardia and Cryptosporidium was infrequent (73  cases; 5%). CONCLUSIONS: There was a substantial burden of viral and bacterial  diarrheal diseases in Guatemala, highlighting the importance of strengthening  laboratory capacity for rapid detection and control and for evaluation of public  health interventions.
JO  - BMC public health
PB  - 
CY  - 
VL  - 19
IS  - 1
PG  - 1340
SP  - 1340
EP  - 
AN  - 
DO  - 10.1186/s12889-019-7720-2
UR  - 
NS  - 
N1  - 
ER  - 

TY  - JOUR
TI  - A molecular study on the prevalence and coinfections of Rotavirus, Norovirus, Astrovirus and Adenovirus in children with gastroenteritis.
AU  - Aktaş, Osman
AU  - Aydin, Hakan
AU  - Timurkan, Mehmet O.
PY  - 2019
PD  - 2019 Oct
AB  - BACKGROUND: Viral gastroenteritides are among the causes of higher morbidity and mortality in the childhood period, especially in infants. Although viral-induced  diarrheal diseases are important problems in Erzurum, there have been no studies  on the molecular prevalence of viral gastroenteritis agents in this region's  children. The aim of the prospective study is to determine the molecular  prevalence of the most commonly seen viral etiologic agents and their coinfection  rates in children under 5 years of age with gastroenteritis in Erzurum, Turkey.  METHODS: Stool samples from 375 children between 0 and 5 years of age who  suffered from acute diarrhea were investigated for the presence of Rotavirus,  Norovirus, Astrovirus and Adenovirus by reverse transcriptase polymerase chain  reaction, followed by conventional PCR techniques. The presence of Rotavirus,  Norovirus, Astrovirus and Adenovirus in the specimens was detected by  amplification of the VP6, RdRp, ORF-1b and Hexon regions, respectively. Stool  samples were also investigated non-viral enteropathogens by conventional  techniques. RESULTS: At least one viral pathogen was detected in 59.2% of the  stool samples. Rotavirus was the most frequently observed agent (32.3%), followed  by Norovirus (20.3%), Adenovirus (9.6%) and Astrovirus (5.6%). All specimens were  negative for bacterial pathogens. Twenty seven (7.2%) specimens were positive for  intestinal helminths and protozoan. A total of 39 coinfection (10.4%) including  38 dual and 1 triple were detected. The most frequent coinfections were observed  between Norovirus plus Rotavirus and Norovirus plus Adenovirus. CONCLUSIONS:  Single infections or coinfections of the enteropathogenic viruses occur at a  significant rate in Erzurum's children. This study draws attention to the  necessity of taking account of multiple viral infections in studies on combined  vaccines and the treatment of gastroenteritis.
JO  - Minerva pediatrica
PB  - 
CY  - 
VL  - 71
IS  - 5
PG  - 431-437
SP  - 431
EP  - 437
AN  - 
DO  - 10.23736/S0026-4946.16.04304-X
UR  - 
NS  - 
N1  - 
ER  - 

TY  - JOUR
TI  - Epidemiology of Severe Acute Diarrhea in Patients Requiring Hospital Admission.
AU  - Ena, Javier
AU  - Afonso-Carrillo, Raisa Goretti
AU  - Bou-Collado, Miriam
AU  - Galian-Nicolas, Verónica
AU  - Reyes-Jara, Maria Dolores
AU  - Martínez-Peinado, Carmen
AU  - Gomez-Alonso, Barbara
AU  - Arjona-Zaragozi, Francisco
PY  - 2019
PD  - 2019 Sep
AB  - BACKGROUND: Information on the epidemiology and susceptibility patterns of main pathogens causing severe acute diarrhea may help to reduce inappropriate  antimicrobial use in emergency departments. OBJECTIVES: We sought to investigate  the micro-organisms causing severe acute diarrhea in patients requiring hospital  admission by means of a commercial multiple polymerase chain reaction system.  METHODS: Between November 2016 and October 2018 we studied 132 patients with  acute diarrhea who required hospital admission at a 250-bed hospital in Spain.  Demographic, clinical, analytical, and microbiological data were collected from  the medical records. Stool samples were processed using a rapid commercial  multiple polymerase chain reaction system (FilmArray Gastrointestinal Panel),  stool culture, and standard microbiological procedures. RESULTS: The median age  (range) of patients was 45.5 (0.1-92) years, and 50% were male; 46.2% presented  with fever, 62.8% presented with vomiting, and 12.9% presented with rectal  bleeding. At least 1 enteric pathogen was identified in 93 (70.4%) patients; 28  (21.2%) patients had >1 micro-organism. FilmArray Gastrointestinal Panel results  were available in a median (range) of 1 (0-3) days. The micro-organisms most  frequently identified were 24 cases of Campylobacter species, 20 cases of  Clostridioides difficile producing toxin A or toxin B, 20 cases of Salmonella  species, 12 cases of rotavirus, and 30 cases of different types of pathogenic  Escherichia coli. Among the cases of C. difficile, 12 (60%) were  community-acquired and 8 (40%) had an undetermined origin. CONCLUSION: The  FilmArray Gastrointestinal Panel system provides fast and reliable results and  could be useful to select the most appropriate antimicrobial based on local  susceptibilities until the results of the cultures are available.
JO  - The Journal of emergency medicine
PB  - 
CY  - 
VL  - 57
IS  - 3
PG  - 290-298
SP  - 290
EP  - 298
AN  - 
DO  - 10.1016/j.jemermed.2019.06.009
UR  - 
NS  - 
N1  - 
ER  - 

TY  - JOUR
TI  - Prevalence of Enteropathogens in Outpatients with Acute Diarrhea from Urban and Rural Areas, Southeast China, 2010-2014.
AU  - Chen, Chong
AU  - Wang, Li-Ping
AU  - Yu, Jian-Xing
AU  - Chen, Xiao
AU  - Wang, Ruo-Nan
AU  - Yang, Xian-Zhi
AU  - Zheng, Shu-Fa
AU  - Yu, Fei
AU  - Zhang, Zi-Ke
AU  - Liu, Si-Jia
AU  - Li, Zhong-Jie
AU  - Chen, Yu
PY  - 2019
PD  - 2019 Aug
AB  - Acute diarrhea is an important public health issue. Here, we focused on the differences of enteropathogens in acute diarrhea between urban and rural areas in  southeast China. Laboratory- and sentinel-based surveillance of acute diarrhea (≥  3 loose or liquid stools/24 hours) was conducted at 16 hospitals. Fecal specimens  were tested for bacterial (Aeromonas sp., Campylobacter sp., diarrheagenic  Escherichia coli, Plesiomonas shigelloides, non-typhoidal Salmonella, Shigella  sp., Vibrio sp., and Yersinia sp.) and viral (adenovirus, astrovirus, Norovirus,  Rotavirus, and Sapovirus) pathogens. Descriptive statistics were used. Between  January 1, 2010, and December 31, 2014, 4,548 outpatients with acute diarrhea  were enrolled (urban, n = 3,220; rural, n = 1,328). Pathogens were identified in  2,074 (45.6%) patients. Norovirus (25.7%), Vibrio parahaemolyticus (10.2%),  enteroaggregative Escherichia coli (EAEC) (8.8%), group A Rotavirus (7.0%), and  enterotoxigenic Escherichia coli (ETEC) (5.6%) were the most common pathogens.  Enteropathogens were less common in urban than in rural areas (42.0% versus  54.4%, P < 0.001). In urban areas, EAEC and ETEC were more common in high-income  than in middle-income regions. Interventions targeting the most common  enteropathogens can substantially reduce the burden of acute diarrhea in  southeast China.
JO  - The American journal of tropical medicine and hygiene
PB  - 
CY  - 
VL  - 101
IS  - 2
PG  - 310-318
SP  - 310
EP  - 318
AN  - 
DO  - 10.4269/ajtmh.19-0171
UR  - 
NS  - 
N1  - 
ER  - 

TY  - JOUR
TI  - Etiology of Diarrhea Among Hospitalized Children in Blantyre, Malawi, Following Rotavirus Vaccine Introduction: A Case-Control Study.
AU  - Iturriza-Gómara, Miren
AU  - Jere, Khuzwayo C.
AU  - Hungerford, Daniel
AU  - Bar-Zeev, Naor
AU  - Shioda, Kayoko
AU  - Kanjerwa, Oscar
AU  - Houpt, Eric R.
AU  - Operario, Darwin J.
AU  - Wachepa, Richard
AU  - Pollock, Louisa
AU  - Bennett, Aisleen
AU  - Pitzer, Virginia E.
AU  - Cunliffe, Nigel A.
PY  - 2019
PD  - 2019 Jun 19
AB  - Despite rotavirus vaccination, diarrhea remains a leading cause of child mortality. We collected stool specimens from 684 children <5 years of age  hospitalized with diarrhea (cases) and 527 asymptomatic community controls for 4  years after rotavirus vaccine introduction in Malawi. Specimens were tested for  29 pathogens, using polymerase chain reaction analysis. Three or more pathogens  were detected in 71% of cases and 48% of controls. Pathogens significantly  associated with diarrhea included rotavirus (in 34.7% of cases and 1.5% of  controls), enteric adenovirus (in 29.1% and 2.7%, respectively), Cryptosporidium  (in 27.8% and 8.2%, respectively), heat-stable enterotoxin-producing Escherichia  coli (in 21.2% and 8.5%, respectively), typical enteropathogenic E. coli (in  18.0% and 8.3%, respectively), and Shigella/enteroinvasive E. coli (in 15.8% and  5.7%, respectively). Additional interventions are required to prevent diarrhea  due to rotavirus and other common causal pathogens.
JO  - The Journal of infectious diseases
PB  - 
CY  - 
VL  - 220
IS  - 2
PG  - 213-218
SP  - 213
EP  - 218
AN  - 
DO  - 10.1093/infdis/jiz084
UR  - 
NS  - 
N1  - 
ER  - 

TY  - JOUR
TI  - Epidemiology of enteric viruses in children with gastroenteritis in Ogun State, Nigeria.
AU  - Arowolo, Kafayat Olushola
AU  - Ayolabi, Christianah Idowu
AU  - Lapinski, Bruna
AU  - Santos, Jucielia Stadinicki
AU  - Raboni, Sonia Mara
PY  - 2019
PD  - 2019 Jun
AB  - Acute gastroenteritis (AGE) remains a global public health concern and Nigeria is one of the two countries accounting for 42% of global under-5 deaths attributable  to gastroenteritis. This study aimed to determine the prevalence, seasonality,  and risk factors of enteric viruses (EVs) in children with AGE in Ogun State,  Nigeria. Stool samples collected from children under-5 from three different  hospitals between February 2015 and April 2017 were analyzed using molecular  methods for the presence of four EVs (group A rotavirus [RVA], norovirus [NoV],  human astrovirus [HAstV], and human adenovirus [HAdV]). Among the 175 samples  analyzed, 63 (36%) were positive for at least one EV. The most prevalent was  HAstV (19.4%), followed by RVA (16.6%), NoV (5.1%), and HAdV (5.1%). Mixed  infections were found in 17 cases. No significant association was observed with  age, sex, and risk factors. Though not significant, EV prevalence was higher in  the dry season. Positive cases (asides HAdV) had no correlation with temperature  and/or humidity. This study provides information on the prevalence and seasonal  fluctuations of EVs, which will be of value in the effective management of  patients and control strategies for viral gastroenteritis in the country.
JO  - Journal of medical virology
PB  - 
CY  - 
VL  - 91
IS  - 6
PG  - 1022-1029
SP  - 1022
EP  - 1029
AN  - 
DO  - 10.1002/jmv.25399
UR  - 
NS  - 
N1  - 
ER  - 

TY  - JOUR
TI  - Prevalence and genetic diversity of viral gastroenteritis viruses in children younger than 5 years of age in Guatemala, 2014-2015.
AU  - Diez-Valcarce, Marta
AU  - Lopez, Maria Renee
AU  - Lopez, Beatriz
AU  - Morales, Oneida
AU  - Sagastume, Manuel
AU  - Cadena, Loren
AU  - Kaydos-Daniels, Susan
AU  - Jarquin, Claudia
AU  - McCracken, John P.
AU  - Bryan, Joe P.
AU  - Vinjé, Jan
PY  - 2019
PD  - 2019 May
AB  - BACKGROUND: Acute diarrhea is an important cause of morbidity and mortality in children and is associated with approximately 500,000 deaths/year globally.  Rotavirus and norovirus are leading causes of acute diarrhea accounting for more  than half of this burden. OBJECTIVE/STUDY DESIGN: To determine the prevalence and  genotype distribution of acute diarrhea caused by rotavirus, norovirus, sapovirus  and astrovirus among children <5 years of age at two departments in Guatemala  from January 2014 to December 2015, we tested 471 stool specimens (202 samples  from hospitalized children and 269 samples from children in ambulatory clinics)  by real-time reverse transcription-PCR and genotyped positive samples. RESULTS:  Rotavirus was detected in 20.4%, norovirus in 18.5%, sapovirus in 7% and  astrovirus in 4.2% of the samples. Co-infection of rotavirus and norovirus was  found in 2.6% of the samples. Most norovirus (87.4%) and rotavirus (81.3%)  infections were detected in children in the 6-12 months age group. The proportion  of patients with rotavirus (34%) and norovirus (23%) was higher in hospitalized  patients compared to ambulatory patients, whereas the prevalence of sapovirus and  astrovirus was similar in both settings. Of the 40 genotyped norovirus strains,  62.5% were GII.4 and 15% GII.3. Sapovirus genotypes included GI.1 (15.4%), GII.2  (15.4%), GII.5 (38.5%) and GIV.1 (30.8%). CONCLUSIONS: Our data demonstrate that  in 2014-2015, gastroenteritis viruses account for 50% of acute diarrhea in  children younger than 5 years of age in Guatemala, highlighting the importance of  continuous surveillance to guide impact of the current rotavirus vaccine and  formulation of future norovirus vaccines.
JO  - Journal of clinical virology : the official publication of the Pan American Society for Clinical Virology
PB  - 
CY  - 
VL  - 114
IS  - 
PG  - 6-11
SP  - 6
EP  - 11
AN  - 
DO  - 10.1016/j.jcv.2019.03.006
UR  - 
NS  - 
N1  - 
ER  - 

TY  - JOUR
TI  - Clinical Yield of a Molecular Diagnostic Panel for Enteric Pathogens in Adult Outpatients With Diarrhea and Validation of Guidelines-Based Criteria for  Testing.
AU  - Clark, Stephen D.
AU  - Sidlak, Michael
AU  - Mathers, Amy J.
AU  - Poulter, Melinda
AU  - Platts-Mills, James A.
PY  - 2019
PD  - 2019 Apr
AB  - BACKGROUND: Molecular diagnostic panels for enteric pathogens offer increased sensitivity and reduced turnaround time. However, many pathogen detections do not  change clinical management, and the cost is substantial. METHODS: We performed a  retrospective chart review of adult outpatients with diarrhea at the University  of Virginia who had samples tested by the FilmArray Gastrointestinal Panel  (BioFire Diagnostics, Salt Lake City, UT) to identify the clinical yield and to  validate the clinical criteria for testing recommended in the 2017 Infectious  Diseases Society of America (IDSA) guidelines. RESULTS: We analyzed 629 tests  sent from adult outpatients with diarrhea between March 23, 2015, and July 18,  2016. A pathogen was detected in 127 of 629 specimens (20.2%). The most common  pathogens were enteropathogenic Escherichia coli (47, 7.5%), norovirus (24,  3.8%), enteroaggregative E. coli (14, 2.2%), Campylobacter (9, 1.4%), and  Salmonella (9; 1.4%). The clinical yield of testing was low, with antimicrobial  treatment clearly indicated for only 18 subjects (2.9%) and any change in  clinical management indicated for 33 subjects (5.2%). Following the clinical  criteria for diagnostic testing from the 2017 IDSA guidelines, which suggest  diagnostic testing for patients with fever, abdominal pain, blood in stool, or an  immunocompromising condition, would have reduced testing by 32.3% without  significantly reducing the clinical yield (sensitivity, 97.0%; 95% confidence  interval [CI], 84.2%-99.9%; negative predictive value, 99.5%; 95% CI,  97.3%-100.0%). CONCLUSIONS: The clinical yield of molecular diagnostic testing in  this population was low. Compliance with IDSA guidelines in adult outpatients  with diarrhea could reduce testing by approximately one-third.
JO  - Open forum infectious diseases
PB  - 
CY  - 
VL  - 6
IS  - 4
PG  - ofz162
SP  - ofz162
EP  - 
AN  - 
DO  - 10.1093/ofid/ofz162
UR  - 
NS  - 
N1  - 
ER  - 

TY  - JOUR
TI  - Viral gastroenteritis among children of 0-5 years in Nigeria: Characterization of the first Nigerian aichivirus, recombinant noroviruses and detection of a  zoonotic astrovirus.
AU  - Japhet, M. O.
AU  - Famurewa, O.
AU  - Adesina, O. A.
AU  - Opaleye, O. O.
AU  - Wang, B.
AU  - Höhne, M.
AU  - Bock, C. T.
AU  - Mas Marques, Andreas
AU  - Niendorf, S.
PY  - 2019
PD  - 2019 Feb
AB  - BACKGROUND: Viruses are the leading cause of acute gastroenteritis in children worldwide. Understanding of the occurrence and genetic diversity of these viruses  can help to prevent infections. OBJECTIVES: The present study describes the  presence, genetic diversity and possible recombination of five enteric viruses in  children with gastroenteritis in Southwestern Nigeria. STUDY DESIGN: From August  2012 to December 2013, stool samples and sociodemographic data of 103 diarrheic  children <5 years were collected to detect and characterize rotavirus A,  norovirus, human astrovirus, aichivirus and sapovirus using PCR techniques  followed by sequencing and phylogenetic analyses. RESULTS: At least one virus was  identified in 58.3% (60/103) of the stool samples. Rotavirus, norovirus and  astrovirus were detected in 39.8% (41/103), 10.7% (11/103), and 6.8% (7/103)  respectively. Notably, aichivirus was detected for the first time in Nigeria  (1/103; 0.97%). Sapovirus was not detected in the study. Co-infections with  rotavirus were observed in eight samples either with norovirus or astrovirus or  aichivirus. Phylogenetic analyses of different genome regions of norovirus  positive samples provided indication for recombinant norovirus strains. A novel  astrovirus strain closely related to canine astrovirus was identified and further  characterized for the first time. CONCLUSIONS: Viruses are the common cause of  acute gastroenteritis in Nigerian infants with rotavirus as most frequently  detected pathogen. New norovirus recombinants and a not yet detected zoonotic  astrovirus were circulating in Southwestern Nigeria, providing new information  about emerging and unusual strains of viruses causing diarrhea.
JO  - Journal of clinical virology : the official publication of the Pan American Society for Clinical Virology
PB  - 
CY  - 
VL  - 111
IS  - 
PG  - 4-11
SP  - 4
EP  - 11
AN  - 
DO  - 10.1016/j.jcv.2018.12.004
UR  - 
NS  - 
N1  - 
ER  - 

TY  - JOUR
TI  - Epidemiology, aetiology and seasonality of infectious diarrhoea in adult outpatients through active surveillance in Shanghai, China, 2012-2016: a  cross-sectional study.
AU  - Gong, Xiao-Huan
AU  - Wu, Huan-Yu
AU  - Li, Jian
AU  - Xiao, Wen-Jia
AU  - Zhang, Xi
AU  - Chen, Min
AU  - Teng, Zheng
AU  - Pan, Hao
AU  - Yuan, Zheng-An
PY  - 2018
PD  - 2018 Sep 4
AB  - OBJECTIVES: This study aimed to identify the epidemiology, clinical characteristics, aetiology and seasonality of sporadic infectious diarrhoea in  adults in Shanghai. SETTING: This study was based on a city-wide, active  continuous hospital-based diarrhoea surveillance network established by Shanghai  Municipal Center for Disease Control and Prevention. There were 22 sentinel  hospitals in all 16 districts (9 primary-level hospitals, 6 secondary-level  hospitals and 7 tertiary-level hospitals) which were selected using probability  proportionate to size sampling method. PARTICIPANTS: From 1 May 2012 to 31 May  2016, 90 713 patients were included in this study. Among 8797 patients whose  stool samples were collected and detected, 4392 patients were male. RESULTS: The  positive rate was 47.96%. Bacterial and viral infections accounted for 27.19% and  69.07% separately. Norovirus was the most common pathogen (43.10%), followed by  rotavirus, Vibrio parahaemolyticus, diarrhoeagenic Escherichia coli (DEC) and  Salmonella spp. Patients between 30-44 and 45-59 years were more likely to have  infectious diarrhoea and viral diarrhoea. Those aged 30-44 years were the most  likely to get infected with V. parahaemolyticus (adjusted OR, aOR vs 60+ years:  2.04, 95% CI 1.47 to 2.78) and norovirus (aOR vs 60+ years: 1.32, 95% CI 1.12 to  1.56). Bacterial (except V. parahaemolyticus) diarrhoea was characterised by  fever, abdominal pain and loose stool; while viral diarrhoea was characterised by  nausea, vomiting and watery stool. A seasonal distribution of infectious  diarrhoea was observed with larger peaks in winter and smaller peaks in summer.  Winter peaks were mainly due to norovirus and rotavirus, and summer peaks were  due to bacterial infections. An emerging spring peak of norovirus around March  was observed in the past 3 years. CONCLUSION: Viral infections were predominant,  and norovirus played a leading role. A seasonal distribution was observed and an  emerging spring peak of norovirus was noted. Our findings highlight the necessity  for conducting an active, comprehensive surveillance in adults, to monitor  changing dynamics in the epidemiology and aetiology of infectious diarrhoea.
JO  - BMJ open
PB  - 
CY  - 
VL  - 8
IS  - 9
PG  - e019699
SP  - e019699
EP  - 
AN  - 
DO  - 10.1136/bmjopen-2017-019699
UR  - 
NS  - 
N1  - 
ER  - 

TY  - JOUR
TI  - Detection and molecular characterization of enteric viruses in children with acute gastroenteritis in Northern Italy.
AU  - Biscaro, Valeria
AU  - Piccinelli, Giorgio
AU  - Gargiulo, Franco
AU  - Ianiro, Giovanni
AU  - Caruso, Arnaldo
AU  - Caccuri, Francesca
AU  - De Francesco, Maria Antonia
PY  - 2018
PD  - 2018 Jun
AB  - Enteric viral infections are a major concern for public health, and viral acute gastroenteritis is the principal cause of pediatric morbidity and mortality  worldwide, mostly in developing countries. The purpose of this study was to  determine the prevalence of different enteric viruses detected in a pediatric  population with acute gastroenteritis symptoms, and to characterize the strains  detected. Stools were collected from children, aged from 2 months to 15 years  old, admitted to one of the main hospitals of Northern Italy, between November  2015 and October 2016. Stools were tested for nine enteric viruses (adenovirus,  rotavirus A, norovirus, astrovirus, sapovirus, enterovirus, parechovirus,  bocavirus and aichivirus) by molecular methods. Furthermore, rotavirus, norovirus  and adenovirus were deeply characterized by nucleotide sequencing and  phylogenetic analysis. A total of 151 out of 510 (29.6%) stools analyzed resulted  positive for at least one of the enteric virus investigated. The most common  virus detected was rotavirus A (53/151, 35.1%), followed by norovirus (39/151,  25.8%), adenovirus (35/151, 23.1%), sapovirus (9/151, 6%), enterovirus (5/151,  3.3%), astrovirus (5/151, 3.3%), parechovirus (4/151, 2.6%) and bocavirus (1/151,  0.6%). Aichi virus was not detected in any sample. Co-infections were detected in  12 out of 510 faecal samples (2.3%). These data improved the knowledge of the  enteric viruses circulating in children in Northern Italy. In fact, besides  rotavirus, adenovirus and norovirus, several viruses circulated across the whole  year in the pediatric population object of this study. The introduction of  specific viral diagnosis in our clinical setting will improve patient care by  reducing unnecessary use of antibiotics addressing the right etiologic diagnosis.
JO  - Infection, genetics and evolution : journal of molecular epidemiology and evolutionary genetics in infectious diseases
PB  - 
CY  - 
VL  - 60
IS  - 
PG  - 35-41
SP  - 35
EP  - 41
AN  - 
DO  - 10.1016/j.meegid.2018.02.011
UR  - 
NS  - 
N1  - 
ER  - 

TY  - JOUR
TI  - Diarrheagenic Escherichia coli and Acute Gastroenteritis in Children in Davidson County, Tennessee, United States: A Case-control Study.
AU  - Imdad, Aamer
AU  - Foster, Monique A.
AU  - Iqbal, Junaid
AU  - Fonnesbeck, Christopher
AU  - Payne, Daniel C.
AU  - Zhang, Chengxian
AU  - Chappell, James D.
AU  - Halasa, Natasha
AU  - Gómez-Duarte, Oscar G.
PY  - 2018
PD  - 2018 Jun
AB  - BACKGROUND: Diarrheagenic Escherichia coli (DEC) is an important cause of acute gastroenteritis in children; however, there is limited information available on  the epidemiology, phylogenetics, serotyping and antibiotic susceptibility of DEC  in children in the United States. The aim of this study was to determine the  molecular epidemiology of DEC among children with and without acute  gastroenteritis in Davidson County, Tennessee. METHODS: This prospective,  frequency matched, case-control study recruited subjects 15 days to 17 years of  age and detected DEC with polymerase chain reaction from stool samples.  Additional testing was done to define phylogenetics and antibiotics resistance.  RESULTS: Among 1267 participants, 857 cases and 410 controls, 5.5% were positive  for at least one subtype of DEC. Enteroaggregative E. coli [n = 32 (45%)] was the  most common subtype followed by enteropathogenic E. coli (EPEC) [n = 30 (43%)],  Shiga toxin-producing E. coli [n = 4 (6%)] and diffusely adherent E. coli [n = 4  (6%)]. No significant difference in prevalence of DEC was found between cases  (5%) and controls (7%) [odds ratio: 0.66 (95% confidence interval: 0.4-1.07)],  and results were similar when data were stratified by subtypes and adjusted for  age, sex, race and ethnicity. Substantial diversity was found among DEC isolates  in terms of phylotypes and serotypes, and a large proportion was resistant to, at  least, one antibiotic. CONCLUSIONS: Enteroaggregative E. coli and  enteropathogenic E. coli were frequently found in both cases and controls in this  study population. DNA-based methods for detection of these subtypes need further  investigation to help differentiate between pathogenic and colonizing strains.
JO  - The Pediatric infectious disease journal
PB  - 
CY  - 
VL  - 37
IS  - 6
PG  - 543-548
SP  - 543
EP  - 548
AN  - 
DO  - 10.1097/INF.0000000000001908
UR  - 
NS  - 
N1  - 
ER  - 

TY  - JOUR
TI  - Monitoring the Results of Foodborne Diseases in Sentinel Hospitals in Wenzhou City, China from 2014 to 2015.
AU  - Guo, Shi
AU  - Lin, Dan
AU  - Wang, Li-Li
AU  - Hu, Hong
PY  - 2018
PD  - 2018 May
AB  - BACKGROUND: To investigate the epidemiologic distribution of foodborne diseases in Wenzhou City from 2014-2015, we analyzed the characteristics and main  pathogens of foodborne disease outbreaks to provide a reference for the  prevention, control, and early warning of foodborne diseases. METHODS: A total of  9139 patients with foodborne diseases were included in the database of active  monitoring from sentinel hospitals in Wenzhou City, China. Salmonella, Shigella,  Vibrio parahaemolyticus, enteropathogenic Escherichia coli, and norovirus in the  stool samples collected from patients with foodborne diseases were detected  according to national standards. RESULTS: There were 82 cases of Salmonella, 6  cases of Shigella, 393 cases of V. parahaemolyticus, 9 cases of diarrhoeagenic E.  coli, and 143 cases of norovirus in the 9139 stool and anal swab samples, for a  total detection rate of 6.98%. The peak season in which foodborne diseases  occurred was from Jun-Oct. The high-risk populations were the 0-5, 16-25, 26-35,  35-45, and 46-55 yr age groups. Aquatic products accounted for the greatest  proportion of suspected food, followed by meat, poultry, fruits, and vegetables.  CONCLUSION: V. parahaemolyticus was the main pathogen of foodborne diseases in  the Wenzhou urban area; Salmonella and norovirus were also foodborne disease  pathogens. To prevent foodborne diseases, it is necessary to strengthen active  monitoring, especially the sanitary management of seafood.
JO  - Iranian journal of public health
PB  - 
CY  - 
VL  - 47
IS  - 5
PG  - 674-681
SP  - 674
EP  - 681
AN  - 
DO  - 
UR  - 
NS  - 
N1  - 
ER  - 

TY  - JOUR
TI  - Rapid Molecular Detection of Gastrointestinal Pathogens and Its Role in Antimicrobial Stewardship.
AU  - Keske, Şiran
AU  - Zabun, Burak
AU  - Aksoy, Kahraman
AU  - Can, Füsun
AU  - Palaoğlu, Erhan
AU  - Ergönül, Önder
PY  - 2018
PD  - 2018 May
AB  - We aimed to detect the etiological agents of acute diarrhea by a molecular gastrointestinal pathogen test (MGPT) and to assess the impact of MGPT on  antimicrobial stewardship programs (ASP). This is a prospective observational  study and was conducted between 1 January 2015 and 30 June 2017. We included  consequent patients who had acute diarrhea. At the end of 2015, we implemented  ASP in acute diarrhea cases and compared the outcomes in the pre-ASP and post-ASP  periods. An FDA-cleared multiplexed gastrointestinal PCR panel system, the  BioFire FilmArray (Idaho Technology, Salt Lake City, UT), which detects 20  pathogens in stool, was used. In 499 out of 699 patients (71%), at least one  pathogen was detected. Among 314 adults with positive MGPT, 101 (32%)  enteropathogenic Escherichia coli (EPEC), 71 (23%) enteroaggregative E. coli  (EAEC), 68 (22%) enterotoxigenic E. coli (ETEC), 55 (18%) Shiga toxin-producing  E. coli (STEC) (17%) Norovirus, 48 (15%) Campylobacter, 21 (7%) Salmonella, and  20 (6%) Clostridium difficile strains were detected. Among 185 children, 55 (30%)  EPEC, 37 (20%) C. difficile, 32 (17%) Norovirus, 29 (16%) EAEC, 22 (12%) STEC, 21  (11%) ETEC, 21 (11%) Campylobacter, 20 (11%) Salmonella, and 16 (5%) Rotavirus  strains were detected. Inappropriate antibiotic use decreased in the post-ASP  period compared with the pre-ASP period among inpatients (42.9% and 25.8%,  respectively; P = 0.023). Using MGPT in clinical practice significantly decreased  the unnecessary use of antibiotics. Detection of high rates of C. difficile in  children and Salmonella spp., as well as relatively high rates of Campylobacter  spp., which were hard to isolate by routine stool culture, were remarkable.
JO  - Journal of clinical microbiology
PB  - 
CY  - 
VL  - 56
IS  - 5
PG  - 
SP  - 
EP  - 
AN  - 
DO  - 10.1128/JCM.00148-18
UR  - 
NS  - 
N1  - Josh Colston (2023-08-25 12:08:42)(Select): 1 January 2015 and 30 June 2017; 
ER  - 

TY  - JOUR
TI  - Emergence of G9P[8] rotaviruses in children with acute gastroenteritis in Thailand, 2015-2016.
AU  - Chan-It, Wisoot
AU  - Chanta, Chulapong
PY  - 2018
PD  - 2018 Mar
AB  - Human group A rotavirus is a major contagious virus causing gastroenteritis in children. Molecular epidemiological study of group A rotavirus infections in  hospitalized children was performed by multiplex RT-PCR during 2015-2016 in  Chiang Rai, Thailand. G- and P-genotypes of positive rotavirus samples were  further analyzed by one-step and two-step multiplex RT-PCR methods. Among 270  fecal specimens tested, rotavirus was the most prevalent (33.7%), followed by  norovirus GII (4.1%), adenovirus (3%), and astrovirus (1.5%). Infection was  common in patients aged 12-23 months (45.1%) and occurred mostly in children  under 3 years of age (85.7%). The highest peak was in a hot month, March (64.8%).  G9P[8] emerged as the most predominant (79.1%), followed by G3P[8] (13.2%),  G1P[8] (3.3%), and mixed G-types (4.4%). Interestingly, Chiang Rai G9 strains  were clustered within a distinct lineage VII including G9 recently reported since  2010-2015. G9-VII also contained four to five unique amino acid substitutions in  the VP7 proteins compared with those of the G9 candidate vaccine strain  RVA/Human-tc/IND/116E/1985/G9P[11] and the prototype  RVA/Human-wt/USA/WI61/1983/G9P[8], defining the G9-VII as a novel variant. G3  strains were closely related to the "new G3P[8] reassortant variant" with an  equine-like VP7 gene that emerged in several countries. This study contributes to  the understanding of the genetic diversity, providing scientific support for  future vaccine strategies to reduce the morbidity and mortality.
JO  - Journal of medical virology
PB  - 
CY  - 
VL  - 90
IS  - 3
PG  - 477-484
SP  - 477
EP  - 484
AN  - 
DO  - 10.1002/jmv.24985
UR  - 
NS  - 
N1  - 
ER  - 

TY  - JOUR
TI  - Viral diarrhea in children in Beijing, China.
AU  - Qiao, H.
AU  - Nilsson, M.
AU  - Abreu, E. R.
AU  - Hedlund, K. O.
AU  - Johansen, K.
AU  - Zaori, G.
AU  - Svensson, L.
PY  - 1999
PD  - 1999 Apr
AB  - A study was undertaken from November 1994 to August 1996 to determine the role of viruses in children (< or =5 years of age) hospitalized at Beijing Children  Hospital, Beijing China, for acute diarrhea. Stool samples from diarrheal  patients were investigated by ELISA, electron microscopy, and RT-PCR for the  presence of rotavirus, calicivirus, astrovirus, and adenovirus. Group A rotavirus  was detected in 55.9% of all diarrheal patients and comprised 82.5% of all  viruses detected. Group A rotavirus samples were further characterized for their  G-type specificity by RT-PCR. Four major G types (1-4) were identified. G1 to G4  accounted for 58.9%, 15.7%, 16.8%, and 6.3%, respectively, of the serotyped  samples. Almost all rotavirus infections occurred in children less than 1 year of  age, with a significant clustering during the winter months. Group C rotavirus  was detected in one 18-month-old child. Astroviruses, caliciviruses, and  adenoviruses were detected in 8.5%, 7.6%, and 2.5% of the hospitalized children,  respectively. This, the first viral etiological study of childhood diarrhea in  China, concludes that rotavirus G1-4 strains play an important role in severe  diarrhea in Beijing children.
JO  - Journal of medical virology
PB  - 
CY  - 
VL  - 57
IS  - 4
PG  - 390-396
SP  - 390
EP  - 396
AN  - 
DO  - 
UR  - 
NS  - 
N1  - 
ER  - 

TY  - JOUR
TI  - Significance of Cryptosporidium in acute diarrhoea in North-Eastern India.
AU  - Nath, Gopal
AU  - Choudhury, A.
AU  - Shukla, B. N.
AU  - Singh, T. B.
AU  - Reddy, D. C. S.
PY  - 1999
PD  - 1999 Jun
AB  - In a hospital-based study, stool samples from 2095 patients of all ages were examined for different fungal, protozoal and bacterial enteropathogens over a  period of 2 years (July 1994-June 1996). Cryptosporidium was detected in 151  specimens (7.2%) and was the third commonest pathogen found. The highest  prevalence of this organism was in the group aged 16-45 years and during the  rainy months (July-Oct.). Diarrhoea caused by the protozoon was of mild to  moderate severity and features of dysentery were absent. Amongst other  enteropathogens, Candida albicans was the most frequently isolated, followed by  enteropathogenic and enterotoxigenic Escherichia coli, Salmonella spp.,  Campylobacter jejuni, Entamoeba histolytica, Giardia duodenalis (lamblia),  Shigella spp., Vibrio cholerae and Aeromonas spp.
JO  - Journal of medical microbiology
PB  - 
CY  - 
VL  - 48
IS  - 6
PG  - 523-526
SP  - 523
EP  - 526
AN  - 
DO  - 10.1099/00222615-48-6-523
UR  - 
NS  - 
N1  - 
ER  - 

TY  - JOUR
TI  - Prevalence of intestinal infections caused by diarrheagenic Escherichia coli in Bedouin infants and young children in Southern Israel.
AU  - Porat, N.
AU  - Levy, A.
AU  - Fraser, D.
AU  - Deckelbaum, R. J.
AU  - Dagan, R.
PY  - 1998
PD  - 1998 Jun
AB  - OBJECTIVE: To evaluate the prevalence of different Escherichia coli categories in symptomatic and asymptomatic infants and children residing in a Bedouin township  in Southern Israel. METHODS: A total of 1613 stool samples were collected from a  cohort of 234 infants and young children followed from birth up to 2 years of  age. E. coli colonies from stool cultures from children during a diarrhea episode  and those from nondiarrhea stools were hybridized with DNA probes specific for  enteropathogenic, enteroinvasive, enterotoxigenic (ETEC), enteroaggregative,  diffuse adherent and enterohemorrhagic strains. RESULTS: There were 1469 of 1613  (91%) samples positive for E. coli. The prevalence of E. coli categories was:  enteroaggregative (25.9%); diffuse adherent (21.8%), ETEC (12.9%);  enteropathogenic (7.3%); enterohemorrhagic (0.5%); and enteroinvasive (0.2%).  ETEC, expressing the heat-stable enterotoxin (ST), was the only category isolated  significantly more often from cases than from controls (P = 0.005). Of the two  heat-stable enterotoxins screened in this study, only ETEC-heat stable  enterotoxin (STh), the form isolated from human pathogenic ETEC, could be  associated with diarrhea, whereas ETEC-STp, produced by ETEC of porcine origin,  was not related to diarrhea. ETEC infections peaked during the warm, dry season.  Prolonged shedding of E. coli postdiarrhea was not found in this population.  CONCLUSION: The present cohort study confirmed that in this semiurban area,  highly endemic for diarrheal disease, ETEC is an important cause of diarrhea in  children.
JO  - The Pediatric infectious disease journal
PB  - 
CY  - 
VL  - 17
IS  - 6
PG  - 482-488
SP  - 482
EP  - 488
AN  - 
DO  - 10.1097/00006454-199806000-00010
UR  - 
NS  - 
N1  - Josh Colston (2024-09-19 06:23:13)(Included): Cohort study with multiple samples per subject.; 
ER  - 

TY  - JOUR
TI  - [Bacteriological and virological studies on the cause of sporadic acute gastroenteritis in Tama, Tokyo (1991-1996)].
AU  - Yoshida, I.
AU  - Hayashi, Y.
AU  - Katayama, K.
AU  - Yamada, S.
PY  - 1998
PD  - 1998 Jun
AB  - Between May 1991 and December 1996, bacteriological and virological investigations on the fecal samples from patient of infantile diarrhea (155  cases), or infectious gastroenteritis (1,409 cases) diagnosed with 9 medical  institutions in Tama of Tokyo were carried out. Of 1,564 samples, 722 (46.2%)  were enteropathogen positive cases, and mixed infection was also observed in  about 15% of the positive cases. Among 13 different kinds of enteropathogens  identified, the most prevalent one was pathogenic E. coli (20.7%), followed by  Campylobacter spp. (10.0%), Rotavirus (8.8%), Salmonella spp. (3.9%), Adenovirus  (1.9%), ECHO virus (0.9%), Vibrio parahaemolyticus (0.8%), Poliovirus (0.7%),  Aeromonas spp. and Coxsackie B virus (both 0.6%). Furthermore, SRSV was confirmed  in 82 out of 619 patients (13.2%) for 2 years (1995 and 1996). In addition,  Shigella sonnei (3 cases), S. Paratyphi-A (1 case) and enterohemorrhagic E. coli  O157: H7 (2 cases) were also detected. A higher detection ratio was recorded in  February, August and November, reflecting respectively by month a highly  frequency of Rotavirus, enteric bacteria causing food poisoning and SRSV. With  reference to the isolates, the most of pathogenic E. coli belonged to  enteropathogenic serotype E. coli (EPEC), and S. Enteritidis was most prevalent  serotype.
JO  - Kansenshogaku zasshi. The Journal of the Japanese Association for Infectious Diseases
PB  - 
CY  - 
VL  - 72
IS  - 6
PG  - 599-608
SP  - 599
EP  - 608
AN  - 
DO  - 10.11150/kansenshogakuzasshi1970.72.599
UR  - 
NS  - 
N1  - Josh Colston (2023-09-23 05:39:55)(Select): Translators have confirmed this meets the inclusion criteria; Josh Colston (2023-08-15 12:11:43)(Select): Tables are in English and it looks eligible, but main texxt is in Japanese; 
ER  - 

TY  - JOUR
TI  - Incidence and clinical manifestations of Campylobacter enteritis in central Taiwan.
AU  - Lin, C. W.
AU  - Yin, P. L.
AU  - Cheng, K. S.
PY  - 1998
PD  - 1998 Jun
AB  - BACKGROUND: Campylobacter species are recognized as a major cause of acute gastroenteritis in humans throughout the world and are increasingly associated  with the development of Guillain-Barré syndrome. The age distribution of persons  and the seasonal patterns of Campylobacter infection are different in many  developed and developing countries. The present study reports the investigation  of the clinical and epidemiologic features of Campylobacter infections in central  Taiwan. METHODS: From January 1994 to December 1996, stool specimens from  patients with diarrhea or gastroenteritis were cultured for the Campylobacter  species at the China Medical College Hospital. Data collected and evaluated  included the type of Campylobacter species isolated, date of report, age and sex  of the person from whom the isolate came, and clinical symptoms. RESULTS: Of  6,540 patients with diarrhea or gastroenteritis, 162 Campylobacter isolates were  identified, yielding an isolation rate of 2.5% from the population studied. One  hundred and fifty-four patients (95%) with Campylobacter infection were younger  than five years old, which was significantly different from the population  studied (p < 0.001). The Campylobacter infection was significantly higher in  males (62.3%) than females (37.7%) (p = 0.0017). In central Taiwan, the incidence  of Campylobacter enteritis is higher during the winter (35.2%) than during the  spring (19.1%), summer (24.1%) or fall (21.6%) (35.2 vs 24.1%, p = 0.021).  Campylobacter jejuni was found to comprise 81% (132 strains) of 162 Campylobacter  isolates, and its isolation rate was significantly higher than Campylobacter lari  (10%) and Campylobacter coli (9%) (p < 0.001). From 1994 to 1996, isolation rates  of Campylobacter species increased from 1.9 to 2.8% of the population studied  (34/1, 754 vs 57/2, 187) and the positive isolation rate ratio of Campylobacter  species to Salmonella species also increased from 15.4 to 27.8% (34/221 vs  57/205). However, no significant difference was found between these results (p >  0.05). Watery diarrhea is the most characteristic manifestation of illness, and  fever occurs in more than half of the patients. CONCLUSIONS: In central Taiwan,  the incidence of Campylobacter enteritis in patients with diarrhea or  gastroenteritis is lower than those in China and Tanzania, but the highest  prevalence occurs before five years of age in central Taiwan as well as these  countries. The Campylobacter infection rate was significantly higher in males  than females, and occurred primarily in winter. We conclude that Campylobacter  cultures should be performed for fecal specimens of all diarrheal children aged  up to five years.
JO  - Zhonghua yi xue za zhi = Chinese medical journal; Free China ed
PB  - 
CY  - 
VL  - 61
IS  - 6
PG  - 339-345
SP  - 339
EP  - 345
AN  - 
DO  - 
UR  - 
NS  - 
N1  - Josh Colston (2024-04-27 11:45:32)(Select): Camylobacter and salmonella; 
ER  - 

TY  - JOUR
TI  - Use of a selective medium and a membrane filter method for isolation of Campylobacter species from Spanish paediatric patients.
AU  - López, L.
AU  - Castillo, F. J.
AU  - Clavel, A.
AU  - Rubio, M. C.
PY  - 1998
PD  - 1998 Jul
AB  - A study was conducted to assess the value of a combination of two culture methods for isolation of Campylobacter spp. from Spanish children. Seven hundred  twenty-nine diarrhoeal stool specimens from 599 patients were examined for  Campylobacter spp. by culturing them on charcoal cefoperazone deoxycholate agar  and on blood agar with a membrane filter. One hundred sixteen Campylobacter  strains were isolated from a total of 108 specimens; 75 (64.6%) were  Campylobacter jejuni, 32 (27.5%) were Campylobacter coli, 8 (6.8%) were  non-typeable, and one (0.9%) was Campylobacter upsaliensis. Campylobacters were  isolated from 99 positive samples using charcoal cefoperazone deoxycholate agar  alone. The filtration technique alone yielded only 86 positive samples. Seven  specimens yielded different Campylobacter spp. with different media. The only  catalase-negative strain was recovered using the filter method. The combination  of the selective medium with the filter method increased the isolation rate of  Campylobacter strains by 14.1%. Isolation rates of campylobacters using the  filter method were similar to those reported in European studies, in which a  similar frequency of Campylobacter upsaliensis was observed. The addition of a  filter method for routine laboratory isolation of campylobacters should be  considered in selected age groups (in children < 10 years of age) or in areas  where catalase-negative or weakly-positive Campylobacter strains may be of  epidemiological significance.
JO  - European journal of clinical microbiology & infectious diseases : official publication of the European Society of Clinical Microbiology
PB  - 
CY  - 
VL  - 17
IS  - 7
PG  - 489-492
SP  - 489
EP  - 492
AN  - 
DO  - 10.1007/BF01691131
UR  - 
NS  - 
N1  - Josh Colston (2023-09-08 08:16:54)(Select): Other pathogens table 1; 
ER  - 

TY  - JOUR
TI  - eaeA genes in Escherichia coli derived from Japanese patients with sporadic diarrhea.
AU  - Yamazaki, M.
AU  - Saito, M.
AU  - Inuzuka, K.
AU  - Shima, S.
AU  - Taniwaki, H.
AU  - Ito, K.
PY  - 1997
PD  - 1997 Oct
AB  - To investigate the prevalence of attaching and effacing Escherichia coli, we examined 364 strains isolated from the feces of 9,684 patients with diarrhea at  the Anjo Kosei Hospital in Japan for the presence of eaeA. Twenty-nine (8%) of  the strains were eaeA positive. Of enteropathogenic E. coli (EPEC), 11 of the 87  (13%) strains were for the positive eaeA gene. The serotypes and the numbers of  eaeA-positive strains among the strains tested were as follows: O26:H-(2/3),  O55:H7 (4/4), O55:H-(2/ 2) and O128:H2(3/3). Two enterohemorrhagic E. coli (EHEC)  strains (Verotoxin positive O157:H7) were also eaeA positive. Among 260 non-EPEC  strains that were not categorized as diarrheagenic E. coli, 16 (6%) were eaeA  positive. Those serotypes were as follows: O15:H2, O20:H6, O28:H28, O63:H6.  O153:H7, O28:H6, O153:H19 and O157:H45. EPEC strains including O18:H7 and six  other serotypes, enteroinvasive E. coli (EIEC), and enterotoxigenic E. coli  (ETEC) were all eaeA negative.
JO  - Kansenshogaku zasshi. The Journal of the Japanese Association for Infectious Diseases
PB  - 
CY  - 
VL  - 71
IS  - 10
PG  - 1059-1065
SP  - 1059
EP  - 1065
AN  - 
DO  - 10.11150/kansenshogakuzasshi1970.71.1059
UR  - 
NS  - 
N1  - Margaret Kosek (2023-09-14 00:14:03)(Select): exclude ETEC results as they were diagnosed with latex agglutination- this is a non standard diagnostic that nobody uses as it is so likely to be insensitive (indeed- 0 cases); 
ER  - 

TY  - JOUR
TI  - [Bacteriological studies on sporadic diarrhea diseases in Oita District, 1985-1996].
AU  - Narimatsu, H.
AU  - Ogata, K.
AU  - Fuchi, Y.
AU  - Hoashi, K.
PY  - 1997
PD  - 1997 Jul
AB  - Approaching the problem of how close the sporadic diarrhea diseases correlate with epidemics of infectious diarrheas, including food poisonings,  bacteriological studies were made on the characteristics of sporadic diarrheas in  the past 10 years and analyzed. In collaboration with physicians, mostly  pediatricians, in Oita district during 1985 to 1986 and 1989 to 1996, a total of  1707 specimens was obtained from diarrhea patients, suspected of bacterial cause.  We have isolated 717 strains from 670 specimens (ca 40% of the total). The  majority were; Campylobacter, Salmonella and EPEC with the rate of about 40, 24  and 23% respectively. On the other hand, isolation of Vibrio spp. and  Staphylococcus were very few. The yearly trend of detection rates of such major  agents were as follows: Campylobacter had the highest rate in the early period,  1989, but thereafter tended to decrease. In contrast, Salmonella continued to  increase in rate through the study period until the present when it exceeds that  of Campylobacter. This alternation is due primarily to the rapid increase of S.  Enteritidis since its recent appearance. VTEC stays at a low rate with a slow  increase showing no prevalence so far. From the above results the following may  meet with attention. Vibrios and Staphylococci, known as popular agents for food  poisonings, seem unlikely to correlate with sporadic diarrheas. Instead, the  evidence that recent food poisoning is often represented by Salmonella,  especially S. Enteritidis, suggests that epidemics of infectious diarrhea may be  attributed to the background of common sporadic diarrheas.
JO  - Kansenshogaku zasshi. The Journal of the Japanese Association for Infectious Diseases
PB  - 
CY  - 
VL  - 71
IS  - 7
PG  - 644-651
SP  - 644
EP  - 651
AN  - 
DO  - 10.11150/kansenshogakuzasshi1970.71.644
UR  - 
NS  - 
N1  - Josh Colston (2023-12-14 07:07:22)(Select): Although the English abstract says "suspected bacterial cause", Yuki says that the true definition in the main text is something like "In selected hospitals, stools were collected from patients who were diagnosed with infectious gastroenteritis, samples were collected with an aim to see if it was caused by a bacterial origin"; 
ER  - 

TY  - JOUR
TI  - Acute diarrhea in under five-year-old children admitted to King Mongkut Prachomklao Hospital, Phetchaburi province.
AU  - Suwatano, O.
PY  - 1997
PD  - 1997 Jan
AB  - A prospective epidemiological and clinical study of acute diarrhea in children under 5 years old was done at King Mongkut Prachomklao Hospital in order to  provide baseline data for health officers to make a strategic plan to reduce the  diarrheal mortality and morbidity, which is one of the mid-decade goals for  children. There were 105 cases of acute diarrhea patients admitted to the  Pediatric ward between May 1995 and April 1996. Seventy-six per cent of them were  in the younger age group (> 1 month-2 years old) while 23.8 per cent were in the  older age group (2-5 years old). Causative pathogens were identified in 64  patients (61%). Younger patients had a higher percentage of identifiable  pathogens (66.7%) than older patients (44.4%). Rotavirus was the most common  pathogen isolated (17.2%). The other common pathogens identified were Eschericia  coli (14.1%), Campylobacter jejuni (14.1%), Shigella (12.5%), Entamoeba  histolytica (7.8%) and Salmonella (3.1%). Mixed infections were reported in 31.3  per cent of these patients. Clinical presentations and stool characteristics were  difficult to distinguish from most of the pathogens. However, Rotavirus was  highly suspected if a younger child presented with fever, watery to loose stool  with the predominant symptom of vomiting. Mucous, mucous-bloody stool gave a clue  to the diagnosis of Shigella and Entamoeba histolytica. Most cases had at least  mild to moderate dehydration, so oral rehydration solution (ORS) was successfully  given in only 31.4 per cent of patients. Antibiotics were prescribed to 51.4 per  cent of patients in this study. Healthcare personnel should emphasize to parents  and caretakers about good hygienic behavior to reduce the episodes of diarrhea  and the use of ORS every time when their children have diarrheal episodes to  reduce the disease severity.
JO  - Journal of the Medical Association of Thailand = Chotmaihet thangphaet
PB  - 
CY  - 
VL  - 80
IS  - 1
PG  - 26-33
SP  - 26
EP  - 33
AN  - 
DO  - 
UR  - 
NS  - 
N1  - 
ER  - 

TY  - JOUR
TI  - Bacterial pathogens associated with diarrhoea on the island of Crete.
AU  - Samonis, G.
AU  - Maraki, S.
AU  - Christidou, A.
AU  - Georgiladakis, A.
AU  - Tselentis, Y.
PY  - 1997
PD  - 1997 Oct
AB  - Stool specimens from 3,600 diarrhoeal patients from the island of Crete, Greece, were examined for bacterial pathogens, during a three-year period (1992-1994).  One or more pathogens were identified in 826 patients (22.9%), more often from  children. Salmonella spp. were the most frequently isolated organisms in 13.6% of  the patients, followed by Campylobacter in 4.7%, and enteropathogenic Escherichia  coli (EPEC) in 3.9%. Yersinia enterocolitica was found in 0.7%, Shigella spp. in  0.7% and Aeromonas hydrophila in 0.05%. Vibrio spp. and enterohaemorragic E. coli  were not identified in the stools tested. Resistance to ampicillin was observed  in 36% of the Salmonella, 62% of the Shigella, and 27% of the EPEC isolates.  Cotrimoxazole resistance was observed in 42% of the Shigella and 12% of the EPEC  isolates, while tetracycline and the quinolones were inactive against almost half  and erythromycin against 20% of the Campylobacter isolates. This is the first  study investigating bacterial pathogens associated with diarrhoea on the island  of Crete.
JO  - European journal of epidemiology
PB  - 
CY  - 
VL  - 13
IS  - 7
PG  - 831-836
SP  - 831
EP  - 836
AN  - 
DO  - 10.1023/a:1007318003083
UR  - 
NS  - 
N1  - 
ER  - 

TY  - JOUR
TI  - [Etiological investigation on diarrhoeal diseases in the rural area of Suixian county, Yu Dong plain in China].
AU  - Shen, G. J.
AU  - Shen, X. S.
AU  - Lu, H.
PY  - 1996
PD  - 1996 Oct
AB  - To study the etiology of diarrhoeal diseases in the rural area, we carried out a study on diarrhoeal diseases in two natural villages. 15 kinds of diarrhoeal  pathogens including 172 strains were isolated from 318 patients with diarrhoea  making the isolation rate 49.37%; 12 kinds of diarrhoeal pathogens and 69 strains  were isolated from 310 healthy controls and the isolation rate was 22.26%; 6  kinds of diarrhoeal pathogens and 44 strains were isolated in 405 samples  obtained from the envronmenfal samples. The major pathogens isolated from various  samples were ETEC (LT) and proteus, followed by Shigella, Rotavirus. Analysis on  the pathogenetic agents and preventive measurements were also carried out.
JO  - Zhonghua liu xing bing xue za zhi = Zhonghua liuxingbingxue zazhi
PB  - 
CY  - 
VL  - 17
IS  - 5
PG  - 275-277
SP  - 275
EP  - 277
AN  - 
DO  - 
UR  - 
NS  - 
N1  - Josh Colston (2024-03-20 10:10:47)(Select): Screened and judged as eligible by Mona; 
ER  - 

TY  - JOUR
TI  - Rotavirus-associated diarrhoea in children in a refugee camp in Jordan.
AU  - Nimri, L. F.
AU  - Hijazi, S.
PY  - 1996
PD  - 1996 Mar
AB  - Studies on the rotavirus-associated acute diarrhoeal illness in Jordanian children are non-existent. The present case-control study was conducted to  investigate the prevalence of rotavirus diarrhoea among children aged less than 5  years, attending the United Nations Refugee World Aid Clinic in northern Jordan.  The potential environmental and behavioural risk factors contributing to the  infection were also studied. Using the ELISA technique rotavirus antigens were  detected in the stool samples of 35% of the 220 cases of gastroenteritis and in  3% of the control group. The control subjects were matched for age and sex with  the cases. The overall prevalence was significantly higher (62%) in children aged  less than 24 months [OR = 2.4, 95% CI (1.1-5.1)] than those in the older age  groups. Severe cases of diarrhoea were rare. Diarrhoea due to rotavirus was more  prevalent during the summer months (June-August). Risk factors for acute  diarrhoea in these children are related to the infant feeding practices of using  unboiled tap water to prepare the formula milk, and the low educational level of  the mothers.
JO  - Journal of diarrhoeal diseases research
PB  - 
CY  - 
VL  - 14
IS  - 1
PG  - 1-4
SP  - 1
EP  - 4
AN  - 
DO  - 
UR  - 
NS  - 
N1  - Josh Colston (2023-08-25 02:34:02)(Select): Table 1. Protozoa as well as rotavirus; 
ER  - 

TY  - JOUR
TI  - Species and serovars of enteropathogenic agents associated with acute diarrheal disease in Rosario, Argentina.
AU  - Notario, R.
AU  - Borda, N.
AU  - Gambande, T.
AU  - Sutich, E.
PY  - 1996
PD  - 1996 Jan-Feb
AB  - We report the most frequent species and serovars of enteropathogenic organisms in Rosario from 1985 to 1993. Enteropathogenic Escherichia coli was the most  prevalent agent affecting 144/570 (25.2%) children; 0111 represented 41.8%, 055:  13.6%, 0119: 12.7%. Among enterotoxigenic E. coli (ETEC) the most frequent were  ETEC-ST 0128:H21 and 0153:H45. Shigella spp were isolated in 8.8%; S. flexneri:  7%, principally type 2 (59.5%); S. sonnei: 1.6%, and S. dysenteriae type 2: 0.2%.  Campylobacter spp were found in 6.1% of patients; C. jejuni: 4.6%; C. coli: 1.4%  and C. lari: 0.2%; except groups 0 13.50 and 0 4 (2 cases each), no predominant  serogroups were found. Salmonella was isolated in 2.8% of cases, being the  predominant serovar S. typhimurium until 1986, but a dramatically increase of  cases due to S. enteritidis was observed since 1987. There was 1.9% of Aeromonas  spp and 2 cases due to Vibrio cholerae non 0-1. No Yersinia was found. In  patients with gastroenteritis due to Shigella, Campylobacter, Salmonella, or EPEC  as the unique pathogen, leukocytes were observed in the faeces in 70%, 50%, 20%,  and 10% of cases respectively.
JO  - Revista do Instituto de Medicina Tropical de Sao Paulo
PB  - 
CY  - 
VL  - 38
IS  - 1
PG  - 5-7
SP  - 5
EP  - 7
AN  - 
DO  - 10.1590/s0036-46651996000100002
UR  - 
NS  - Notario 1996
N1  - 
ER  - 

TY  - JOUR
TI  - [Enteropathogenic microorganisms in children with acute diarrhea in 2 hospitals of Rosario, Argentina].
AU  - Notario, R.
AU  - Morales, E.
AU  - Carmelengo, E.
AU  - Borda, N.
AU  - Binsztein, N.
AU  - Depetris, A.
AU  - Gambande, T.
AU  - Grinberg, D.
AU  - Herrera, V.
AU  - Sas, I.
PY  - 1993
PD  - 1993
AB  - As part of a multicenter collaborative study the relative frequency of enteropathogenic agents in children less than 5 years of age with acute diarrhea  was determined. Rates of isolation were similar as regards sex, age, and season.  The frequency of polymorphonuclear cells (PMN) in the stools was significantly  higher among patients requiring admission in comparison with ambulatory patients.  Enteropathogenic E. coli (EPEC) was isolated more frequently in that group in  comparison with outpatients (p < 0.001), mainly among children less than 5 months  of age. The most prevalent agents were EPEC (26.1%), enterotoxigenic E. coli  (ETEC) (9.7%), Shigella (8.5%), Rotavirus (5.1%), Giardia (3.6%), Campylobacter  (3.2%), and Salmonella (2.4%). The EPEC predominant serogroups were 0 111, 0 55,  0 26, and 0 119. ETEC serotypes 0 153:H45 and 0 128:H21 were more often isolated.  The predominant species in the genus Shigella were S. flexneri (80.5%), and S.  sonnei (9.5%); in the genus Campylobacter, the species were C. jejuni (81.3%),  and C. coli (18.7%). Shigella was clearly related to the presence of PMN in the  faeces, in children less than 5 months old. Campylobacter was more frequent in  ambulatory patients more than one year of age. Rotavirus was found predominantly  in autumn and winter. Salmonella and ETEC were more frequent in summer. Giardia  was associated with weight loss. In about 10% of the cases there were  simultaneous mixed isolations of two or more agents. Salmonella isolates were  sensitive to the majority of antimicrobial agents probed. Many Shigella and E.  coli were resistant to sulfamethoxazole-trimethoprim and ampicillin (40-80%).  Nearly all enterobacteria were sensitive to gentamicin and norfloxacin.
JO  - Medicina
PB  - 
CY  - 
VL  - 53
IS  - 4
PG  - 289-299
SP  - 289
EP  - 299
AN  - 
DO  - 
UR  - 
NS  - Notario 1996
N1  - 
ER  - 

TY  - JOUR
TI  - Community-acquired infections among children in an urban environment: a 2-year prospective study in Liverpool, U.K.
AU  - Shears, P.
AU  - Wright, A.
PY  - 1995
PD  - 1995 Mar
AB  - Community-acquired infections are an important cause of admission of children to hospital. We have made a 2-year prospective study of 1,599 children admitted with  infection to the Royal Liverpool Children's Hospital in order to determine the  pattern of infections, their seasonal distribution and the role of the laboratory  in isolating causative agents. Respiratory infections (32% cases) and  gastroenteritis (28% cases) were the principal causes of admission. Of all  admissions, 64% were children aged less than 1 year. Appropriate specimens were  obtained and/or investigations made of 48% cases. Overall, a causative agent was  determined in 21% cases. Individual pathogens showed marked seasonality.  Respiratory syncytial virus, rotavirus and Shigella species were found more often  in the winter months, while Salmonella species and adenovirus infections were  most common in the summer. The results provide local data that is relevant to  both public health and hospital planning. They also emphasise the need for  continuing surveillance of community-acquired infections.
JO  - The Journal of infection
PB  - 
CY  - 
VL  - 30
IS  - 2
PG  - 173-177
SP  - 173
EP  - 177
AN  - 
DO  - 10.1016/s0163-4453(95)80016-6
UR  - 
NS  - 
N1  - 
ER  - 

TY  - JOUR
TI  - Non-bacterial diarrhoea in children in the Philippines.
AU  - Paje-Villar, E.
AU  - Co, B. G.
AU  - Caradang, E. H.
AU  - Raymundo, A.
AU  - Lagamayo, E.
AU  - Lavadia, E.
AU  - Rigor, E.
AU  - Hart, C. A.
PY  - 1994
PD  - 1994 Feb
AB  - In a 25-month prospective study of diarrhoeal disease in 236 hospitalized Filipino children under 12 years of age, a potential enteropathogen was detected  in 235 cases (> 99%). Viruses, found in 169 cases (72%), were the predominant  pathogens. Most of the virus infections [164 (69%) of the patients] were of  rotavirus and 80% of these were in children under 2 years of age. Rotavirus  infection was most prevalent in the cold months. Astrovirus and calicivirus were  observed for the first time in the Philippines. Entero-invasive Escherichia coli  (13% of patients), Salmonellae (6%) and Shigellae (3.4%) were the commonest  bacterial enteropathogens. Cryptosporidium was detected in only six patients.  Fever and vomiting, although significantly more prevalent in cases of bacterial  diarrhoea than in viral, were not sufficiently sensitive or specific to be used  to distinguish the two forms of diarrhoea. Presence of faecal leucocytes (>  5/higher-power field) proved highly sensitive (90%) and specific (84%) in  detecting bacteria diarrhoea but reliance on this sign alone would have led to  the misdiagnosis of one third of bacterial diarrhoeas.
JO  - Annals of tropical medicine and parasitology
PB  - 
CY  - 
VL  - 88
IS  - 1
PG  - 53-58
SP  - 53
EP  - 58
AN  - 
DO  - 10.1080/00034983.1994.11812835
UR  - 
NS  - 
N1  - 
ER  - 

TY  - JOUR
TI  - Infection, diarrhea, and dysentery caused by Shigella species and Campylobacter jejuni among Guatemalan rural children.
AU  - Ramiro Cruz, J.
AU  - Cano, F.
AU  - Bartlett, A. V.
AU  - Méndez, H.
PY  - 1994
PD  - 1994 Mar
AB  - To examine the factors that may influence the outcome of infections by Shigella spp. and Campylobacter jejuni we followed for 24 consecutive months 321 rural  Guatemala children 0 to 35 months old. Home visits were made to determine child  morbidity patterns with emphasis on diarrhea and dysentery. Fecal samples for  microbiologic studies were obtained from the participants when they were ill and  during healthy periods. Shigella spp. were isolated from 9.8 and 4.0% of ill and  healthy children, respectively; the figures for C. jejuni were 12.1% and 8.1%.  Shigella flexneri 1, 2 and 6 and Shigella sonnei accounted for 70% of all  Shigella isolates. Twenty-four percent of Shigella spp. and 7% of C. jejuni  infections resulted in dysentery. Shigella dysenteriae and Shigella flexneri were  more likely to induce dysentery than the other species. The incidence of  dysentery was 0.84 of 100 child weeks. Age, gender, nutritional status and  feeding habits of the children did not affect the outcome of Shigella infection.  Fat consumption favored the development of dysentery caused by C. jejuni. The  development of dysentery seems to be associated with microbial factors and not  with host variables, although specific Shigella serotype protection against  symptomatic infection may be functional for prolonged periods after natural  exposure.
JO  - The Pediatric infectious disease journal
PB  - 
CY  - 
VL  - 13
IS  - 3
PG  - 216-223
SP  - 216
EP  - 223
AN  - 
DO  - 10.1097/00006454-199403000-00010
UR  - 
NS  - 
N1  - Josh Colston (2024-09-27 04:00:27)(Included): Cohort study set up to calculate incidence. Cannot calculate prevalence.; Margaret Kosek (2023-11-29 04:50:10)(Select): 2332 episodes of diarrhea in 321 kids; Josh Colston (2023-09-09 23:09:19)(Select): Gives isolation rates but not numerators and demoninators.; 
ER  - 

TY  - JOUR
TI  - Epidemiologic studies of Escherichia coli diarrheal infections in a low socioeconomic level peri-urban community in Santiago, Chile.
AU  - Levine, M. M.
AU  - Ferreccio, C.
AU  - Prado, V.
AU  - Cayazzo, M.
AU  - Abrego, P.
AU  - Martinez, J.
AU  - Maggi, L.
AU  - Baldini, M. M.
AU  - Martin, W.
AU  - Maneval, D.
PY  - 1993
PD  - 1993 Nov 15
AB  - The incidence of diarrhea due to six categories of diarrheogenic Escherichia coli was determined in two pediatric cohorts in a low socioeconomic level community in  Santiago, Chile, with access to chlorinated water. An age cross-sectional cohort  of 340 children aged birth to 47 months was assembled. A newborn cohort was  assembled by enrolling 10-12 newborns monthly for 12 months. Episodes of diarrhea  were detected by twice weekly household visits. E. coli from stool cultures of  cases and matched controls were hybridized with DNA probes specific for  enterotoxigenic, enteroinvasive, enteropathogenic, enterohemorrhagic,  enteroaggregative, and diffuse adherence E. coli. Overall, the incidence of  diarrhea was low (2.1 episodes/infant/year). Nevertheless, a putative E. coli  enteropathogen was found in a large proportion of diarrheal episodes,  particularly during the summer. In both cohorts, enterotoxigenic E. coli were  important pathogens. Enteropathogenic E. coli were incriminated during the first  year of life in the newborn cohort, where they were found significantly more  often in cases (p = 0.021) than in controls; beyond this age, isolation rates  were similar. In contrast, the relative risk of isolation of diffuse adherence E.  coli increased with age in the age cross-sectional cohort, where, overall, the  difference in rate of isolation between cases and controls was significant (p =  0.0024). Enteroinvasive and enterohemorrhagic E. coli were isolated infrequently.  Enteroaggregative E. coli were encountered equally in cases and controls. Facile  transmission of E. coli enteropathogens is occurring in this community despite  the availability of potable water.
JO  - American journal of epidemiology
PB  - 
CY  - 
VL  - 138
IS  - 10
PG  - 849-869
SP  - 849
EP  - 869
AN  - 
DO  - 10.1093/oxfordjournals.aje.a116788
UR  - 
NS  - 
N1  - Margaret Kosek (2023-09-14 00:22:02)(Select): probe based assays for enterovirulent e coli; 
ER  - 

TY  - JOUR
TI  - Aetiology of acute diarrhoea in hospitalized children in Rio de Janeiro City, Brazil.
AU  - Mangia, A. H.
AU  - Duarte, A. N.
AU  - Duarte, R.
AU  - Silva, L. A.
AU  - Bravo, V. L.
AU  - Leal, M. C.
PY  - 1993
PD  - 1993 Dec
AB  - Enteropathogens were investigated in 406 children aged 0-3 years with diarrhoea attending the Salles Neto Municipal Hospital. Enteric bacterial pathogens were  isolated from 49 per cent of the children. Enterotoxigenic Escherichia coli  (ETEC) (20.9 per cent), enteropathogenic E. coli (EPEC) (16.5 per cent),  rotavirus (11.6 per cent), and Campylobacter (9.9 per cent) were the most common  agents. Among clinical features, vomiting and fever were significantly associated  with Rotavirus isolation (50.0 per cent), respiratory infection with Adenovirus  (14.3 per cent), bloody diarrhoea with Campylobacter (12.5 per cent), and  dehydration with EPEC (71.6 per cent).
JO  - Journal of tropical pediatrics
PB  - 
CY  - 
VL  - 39
IS  - 6
PG  - 365-367
SP  - 365
EP  - 367
AN  - 
DO  - 10.1093/tropej/39.6.365
UR  - 
NS  - 
N1  - 
ER  - 

TY  - JOUR
TI  - A community study on the aetiology of childhood diarrhoea with special reference to Campylobacter jejuni in a semiurban slum of Varanasi, India.
AU  - Nath, G.
AU  - Shukla, B. N.
AU  - Reddy, D. C.
AU  - Sanyal, S. C.
PY  - 1993
PD  - 1993 Sep
AB  - In a community study of 607 diarrhoeal and 529 non-diarrhoeal (control) patients less than 5 years old carried out between August 1988 and July 1989, the  Campylobacter jejuni isolation rate was 4% in the diarrhoeal and 0.9% in the  control group. It was the second most common bacterial enteropathogen isolated  after Escherichia coli. Its incidence was more common among 1-2 year old children  (4.8%) and during rainy season (July-October). Features of dysentery were absent  in C. jejuni diarrhoea. Findings strongly suggest its aetiological role in  childhood diarrhoea. Among other enteropathogens in diarrhoeal specimens,  rotavirus was the commonest (16.4%) followed by enterotoxigenic E. coli (13.8%),  G. lamblia (10.3%), enteropathogenic E. coli (7.0%), E. histolytica (5.0%),  Cryptosporidium (3.8%), H. nana spp. (1.5%), NAG vibrios (0.5%), P. shigelloides  (0.5%), V. mimicus and Salmonella spp. (0.3%). Approximately one quarter of the  stool specimens (22.6%, 256/1136) tested were positive for the ova of A.  lumbricoides.
JO  - Journal of diarrhoeal diseases research
PB  - 
CY  - 
VL  - 11
IS  - 3
PG  - 165-168
SP  - 165
EP  - 168
AN  - 
DO  - 
UR  - 
NS  - 
N1  - Josh Colston (2023-08-27 00:14:50)(Select): August 1988 - July 1989; 
ER  - 

TY  - JOUR
TI  - Campylobacter-associated diarrhoea in Egyptian infants: epidemiology and clinical manifestations of disease and high frequency of concomitant infections.
AU  - Pazzaglia, G.
AU  - Bourgeois, A. L.
AU  - Araby, I.
AU  - Mikhail, I.
AU  - Podgore, J. K.
AU  - Mourad, A.
AU  - Riad, S.
AU  - Gaffar, T.
AU  - Ramadan, A. M.
PY  - 1993
PD  - 1993 Mar
AB  - A diarrhoeal disease survey in Alexandria, Egypt determined the prevalence, seasonality, and household risk factors for Campylobacter-associated diarrhoea in  young children. The study population was 880 children (mean age = 9.8 months)  presenting with diarrhoea at one of two hospitals. A control group consisted of  1,079 healthy children (mean age = 8.8 months) attending two nearby vaccination  clinics. The overall isolation frequencies for Campylobacter spp. were 16.8% for  cases and 6.4% for the comparison group (p = 1 x 10(-8)). Other enteropathogens  detected in diarrhoeal stools were: rotavirus (28.6%), Giardia lamblia  trophozoites (21.3%), enterotoxigenic Escherichia coli (8.7%), Entamoeba  histolytica (3.9%), Salmonella spp. (2.7%), and Shigella spp. (1.8%). There were  few or no isolates of Aeromonas spp., Vibrio spp., Yersinia spp., or Plesiomonas  spp. Comparisons among cases showed that Campylobacter spp. isolations were more  prevalent during the rainy season (p = 0.001) and positively associated with  keeping fowl in the home (p = 0.003) or having an outdoor source of drinking  water (p = 0.029). Among Campylobacter-positive diarrhoeal patients, 69.0% had  faecal leukocytes present and 16.3% had bloody stools. Patients with  Campylobacter-positive diarrhoeal stools were frequently co-infected with  rotavirus (28.6%) or G. lamblia (24.5%).
JO  - Journal of diarrhoeal diseases research
PB  - 
CY  - 
VL  - 11
IS  - 1
PG  - 6-13
SP  - 6
EP  - 13
AN  - 
DO  - 
UR  - 
NS  - 
N1  - 
ER  - 

TY  - JOUR
TI  - Infectious diarrhoea in Hong Kong.
AU  - Ling, J. M.
AU  - Cheng, A. F.
PY  - 1993
PD  - 1993 Apr
AB  - The role of enteric pathogens in diarrhoeal patients presenting at a large general hospital in Hong Kong from May 1984 to December 1990 was assessed. A  total of 3267 organisms were isolated. The gastroenteric salmonellae were the  most common pathogens (45%), followed by rotavirus (34%) and campylobacters  (11%). Shigellae or vibrios constituted 5% or less of the total isolations. Both  salmonellae and campylobacters were isolated more often from infants while  rotavirus was more common in young children aged 1-4 years. Shigellae commonly  affected young adults and vibrios mainly older patients. Rotavirus was most  commonly isolated in the winter months while salmonellae and vibrios were more  common in the hotter months. There was no seasonal predominance for shigellosis.  Multiple infections occurred in 86 patients (3% of total cases); 42 of these  patients had concurrent Salmonella and rotavirus infections and 22 had  Campylobacter and rotavirus infections. Salmonellae remain a major public health  problem in Hong Kong.
JO  - The Journal of tropical medicine and hygiene
PB  - 
CY  - 
VL  - 96
IS  - 2
PG  - 107-112
SP  - 107
EP  - 112
AN  - 
DO  - 
UR  - 
NS  - 
N1  - Josh Colston (2023-11-07 08:06:21)(Select): No diarrhea definition given.; 
ER  - 

TY  - JOUR
TI  - [Rotavirus, adenovirus, astrovirus, calicivirus and small round virus particles in feces of children with and without acute diarrhea, from 1987 to 1988, in the  greater São Paulo].
AU  - Timenetsky, M. do C.
AU  - Kisielius, J. J.
AU  - Grisi, S. J.
AU  - Escobar, A. M.
AU  - Ueda, M.
AU  - Tanaka, H.
PY  - 1993
PD  - 1993 May-Jun
AB  - Between 1987 and 1988, 193 faecal specimens from children, with or without diarrhea, were submitted to enzyme immunoassay, polyacrylamide-gel  electrophoresis and electronmicroscopy tests for virus detection. The positivity  for Rotavirus, Adenovirus, Astrovirus, Calicivirus and Small Round Virus  Particles (SRVP) was 11.3%, 3.1%, 2.1%, 1.0% and 4.1%, respectively, for the 97  children with acute diarrhea. Of the 96 children without diarrhea, 4.2% were  positive for Rotavirus, 1.0% for Calicivirus and 7.3% for SRVP. Of 15 positive  specimens for Rotavirus, 14 showed electrophoretic patterns proper to group A and  1 specimen of group C Rotavirus. The analysis of electrophorotypes demonstrated  great heterogeneity of electrophoretic patterns and predominance of subgroup 2,  "long". The association of virus, bacteria and parasites was present both in  children with or without acute diarrhea.
JO  - Revista do Instituto de Medicina Tropical de Sao Paulo
PB  - 
CY  - 
VL  - 35
IS  - 3
PG  - 275-280
SP  - 275
EP  - 280
AN  - 
DO  - 
UR  - 
NS  - 
N1  - 
ER  - 

TY  - JOUR
TI  - Features of cholera and Vibrio parahaemolyticus diarrhoea endemicity in Calabar, Nigeria.
AU  - Utsalo, S. J.
AU  - Eko, F. O.
AU  - Antia-Obong, E. O.
PY  - 1992
PD  - 1992 Nov
AB  - The clinical and epidemiological features of acute vibrio diarrhoeal disease were studied in 881 patients seen at the University of Calabar Teaching Hospital  (UCTH), Calabar, Nigeria, between January and December 1989. Stools and rectal  swabs of patients and randomly-selected control subjects were microscopically and  culturally examined for the presence of enteric pathogens. Households of vibrio  diarrhoea cases and matched controls were visited for ecologic studies. Of a  total of 108 (12.3%) culturally-confirmed bacterial diarrhoeas, 47 (43.5%) were  due to Escherichia coli, 33 (30.6%) to Vibrio cholerae-01 (classical and El Tor  biotypes) and V. parahaemolyticus, while shigellae and salmonellae accounted for  29 (26.9%) and 9 (8.3%) cases, respectively. Most cholera case households  clustered within the ancient neighbourhood of the inner city, characterized by  poorly developed water and sewage disposal systems. A preponderance of vibrio  diarrhoea patients were children < or = 10 years. Adult cases involved mostly  females. The only case of diarrhoea-related death involved an eight-month old  child with kwashiorkor and V. parahaemolyticus infection. Incidence of vibrio  diarrhoeas was seasonal, with most cases occurring during the dry season followed  by subsidence at the onset of rainy season. Bimodal peaks of vibrio diarrhoeal  episodes observed over the period appeared to coincide with periods of acute  water scarcity, high temperature, increased fishing activities and trade traffic  on the Calabar River estuary. Of the environments sampled, only clam shells from  a case household and river sediments yielded vibrio pathogens on culture.  Ecological factors that are capable of stabilizing a focus of vibrio diarrhoea  endemicity in this area are highlighted.
JO  - European journal of epidemiology
PB  - 
CY  - 
VL  - 8
IS  - 6
PG  - 856-860
SP  - 856
EP  - 860
AN  - 
DO  - 10.1007/BF00145332
UR  - 
NS  - 
N1  - Margaret Kosek (2023-09-14 02:45:38)(Select): see table 1; Josh Colston (2023-08-25 02:31:27)(Select): EPEC, Shigella, Salmonella; 
ER  - 

TY  - JOUR
TI  - [Identification of enteropathogens in infantile diarrhea in a study performed in the city of Posadas, Misiones, República Argentina].
AU  - Vergara, M.
AU  - Quiroga, M.
AU  - Grenón, S.
AU  - Villalba, V.
AU  - Pegels, E.
AU  - Chade, M.
AU  - González, C.
AU  - Binsztein, N.
AU  - Eiguer, T.
AU  - Depetris, A.
PY  - 1992
PD  - 1992 Apr-Jun
AB  - The following work informs of the results of isolation, frequency and distribution of enteropathogens in children under five years old, without  previous antibiotic treatment, less than seven days with diarrhoea, ambulatory or  in Hospital "Dr. Ramón Madariaga" de Posadas, Misiones, República Argentina, from  June 1986 to May 1989. From a total of 972 children with diarrhoea, 78% required  to be hospitalized. The greatest number of cases were found during spring and  summer in children from 1 to 11 months of age. Distribution of the main  enteropathogens was: enteropathogenic Escherichia coli (EPEC) (29.4%), parasites  (22%), Shigella (16.3%), enterotoxigenic Escherichia coli (ETEC) (14%) and  rotavirus (12.9%). Highest incidence of rotavirus was registered in the coldest  months and Shigella, ETEC, Salmonella and parasites in the warm months. The group  of most affected children were from 1 to 11 months of age, with higher incidence  of EPEC, Salmonella and rotavirus, and parasites were found in older children.  ETEC and Shigella had no relationship with the age of children. The most frequent  association was EPEC with rotavirus. This is the first finding of Salmonella  zaiman in humans and of Salmonella hadar in Argentina. Cryptosporidium,  etiological agent of serious diarrhoea in the immunocompetent, was isolated in  3.9% of our cases.
JO  - Revista latinoamericana de microbiologia
PB  - 
CY  - 
VL  - 34
IS  - 2
PG  - 71-75
SP  - 71
EP  - 75
AN  - 
DO  - 
UR  - 
NS  - 
N1  - 
ER  - 

TY  - JOUR
TI  - A one-year study of enteric Campylobacter infections in Singapore.
AU  - Lim, Y. S.
AU  - Tay, L.
PY  - 1992
PD  - 1992 Apr
AB  - A total of 7344 inpatients with diarrhoea were investigated for Campylobacter infections in Singapore over one year. Campylobacter species were recovered from  1.2% of diarrhoeal stools; 70.3% of the 91 campylobacters were from children  under 5 years of age. Further identification of these isolates showed that 89%  were Campylobacter jejuni and 10.9% were C. coli, and a high level of resistance  to erythromycin was observed among them. Concomitant isolation of Salmonella  species or Shigella species was achieved in eight of the Campylobacter-infected  patients. Campylobacter enteritis occurred throughout the year, with the highest  isolation rate being recorded in September.
JO  - The Journal of tropical medicine and hygiene
PB  - 
CY  - 
VL  - 95
IS  - 2
PG  - 119-123
SP  - 119
EP  - 123
AN  - 
DO  - 
UR  - 
NS  - 
N1  - Josh Colston (2024-04-03 06:57:13)(Select): Looked for multiple bacterial pathogens; 
ER  - 

TY  - JOUR
TI  - Assessment of the modified internal gas generator system for isolation of Campylobacter.
AU  - Ram, S.
AU  - Khurana, S.
AU  - Singh, R. P.
AU  - Khurana, S. B.
PY  - 1992
PD  - 1992 Jan
AB  - The modified internal gas generator system (MIGGS) to create microaerophilic conditions for the isolation of Campylobacter was compared with two conventional  methods viz., the Gaspak and the hydrogen and carbon dioxide gas mixture from gas  cylinders. Ten reference strains of C. jejuni, C. coli and C. laridis were grown  on Butzler's medium at optimum temperature under microaerophilic conditions. The  MIGGS and Gaspak gave identical results which were better than with the  compressed gas mixture. As the chemicals required for MIGGS are commonly  available in the market, it works out to be less expensive than the commercial  Gaspak. Further, investigations with MIGGS revealed Campylobacter in the faecal  samples of 1.9 per cent (50 out of 2661) patients of diarrhoea visiting a  Teaching Hospital in Ludhiana (Punjab). None of the 105 healthy volunteers  excreted Campylobacter in their faeces. In the 50 positive patients, highest  (22%) occurrence was observed in April followed by 16 per cent in May. High  prevalence of Campylobacter diarrhoea was observed among infants and children up  to 10 yr. Male patients were found to be more susceptible to infection than  females (1.9:1). All strains were sensitive to the common antimicrobial agents  tested.
JO  - The Indian journal of medical research
PB  - 
CY  - 
VL  - 95
IS  - 
PG  - 26-30
SP  - 26
EP  - 30
AN  - 
DO  - 
UR  - 
NS  - 
N1  - Josh Colston (2024-05-24 11:52:09)(Select): Other pathogens listed in first paragraph of results.; 
ER  - 

TY  - JOUR
TI  - The relationship of microbial pathogens to acute infectious diarrhoea of childhood.
AU  - Mathew, M.
AU  - Mathan, M. M.
AU  - Mani, K.
AU  - George, R.
AU  - Jebakumar, K.
AU  - Dharamsi, R.
AU  - Kirubakaran, C.
AU  - Pereira, S.
AU  - Mathan, V. I.
PY  - 1991
PD  - 1991 Aug
AB  - Bacterial, viral and parasitic enteric pathogens were detected in 692 of 916 children below 36 months of age with acute diarrhoea and in 289 of 587 matched  controls. The rates of identification of only four groups of pathogens,  rotavirus, Shigellae, Salmonella typhimurium and enterotoxigenic E. coli, were  significantly higher in the patients. The prevalence of a variety of other  enteric pathogens was similar in controls of patients. Shigellosis had a  characteristic clinical profile but none of the other agents could be suspected  on clinical grounds. The high prevalence of pathogens in controls suggested that  the population may be partially protected against a variety of enteric pathogens  and that final common pathways leading to diarrhoea may be activated by changes  in the microbial ecology of the gut lumen.
JO  - The Journal of tropical medicine and hygiene
PB  - 
CY  - 
VL  - 94
IS  - 4
PG  - 253-260
SP  - 253
EP  - 260
AN  - 
DO  - 
UR  - 
NS  - 
N1  - Josh Colston (2023-11-07 07:59:56)(Select): See diarrhea definition first paragraph of page 254; 
ER  - 

TY  - JOUR
TI  - A prospective study of acute diarrhoea in Finnish children from birth to 2 1/2 years of age.
AU  - Ruuska, T.
AU  - Vesikari, T.
PY  - 1991
PD  - 1991 May
AB  - To determine the incidence, clinical significance and etiology of acute diarrhoea in early childhood, a cohort of 336 children were followed from birth to the age  of 24-32 (mean 26) months. More than half (55%) of the children had no diarrhoea,  26% had one episode and 19% had two or more episodes of diarrhoea during  follow-up; altogether 248 episodes of diarrhoea were detected. Rotavirus was by  far the most common (26%) identified pathogen; adenoviruses were detected in 4%  and bacterial pathogens (EPEC, Salmonellae, Yersiniae) in 4% of the cases. Two  thirds of the episodes remained etiologically unresolved. Rotavirus diarrhoea was  significantly more severe than diarrhoea due to other causes; 75% of severe  episodes of diarrhoea were associated with rotavirus. About two thirds of the  infants were breast-fed over 6 months; breast-feeding for less than 6 months was  associated with a higher incidence of rotavirus diarrhoea between 7-12 months of  age but not thereafter. About three quarters of the children were cared for at  home beyond 12 months of age; those at home had a lower rate of rotavirus  diarrhoea than those at day-care centers.
JO  - Acta paediatrica Scandinavica
PB  - 
CY  - 
VL  - 80
IS  - 5
PG  - 500-507
SP  - 500
EP  - 507
AN  - 
DO  - 10.1111/j.1651-2227.1991.tb11893.x
UR  - 
NS  - 
N1  - Josh Colston (2024-09-30 00:11:01)(Included): Cohort with multiple diarrheal samples per subject. Reports incidence but not prevalence.; 
ER  - 

TY  - JOUR
TI  - [Surveillance study on bacteriological etiology of 8371 children with diarrhea].
AU  - Wu, S.
PY  - 1991
PD  - 1991 Feb
AB  - The results of stool cultures from 8371 children of 0-13 years old with diarrhea during the years of January 1981 to December 1989 in Shanghai area are reported.  2906 strains of enteropathogenic bacteria were isolated, with total detection  rate of 34.72%. Shigella were still the most common pathogens in 1981-1984, and  Campylobacter jejuni took second place, whereas from 1985 on Campylobacter  exceeded Shigella as the first pathogenic bacteria of children's diarrhea. Except  in 1987 and 1988 Shigella sounei predominated over Shigella flexneri in detection  rate within the past nine years, the detection rates of EPEC and Salmonella were  lower. It was significant that Salmonella typhimurium was about half the number  for Salmonella non typhi. During 1986 and 1987 we specially isolated and  identified Vibrionaceae bacteria with 130 strains of Vibironaceae detected,  occupying third place among pathogens of children's diarrhea in these two years,  and among which aeromonas were the most common. This article analyses in detail  the distribution of enteropathogenic bacteria with respect to their species,  genus and serum type.
JO  - Zhonghua yi xue za zhi
PB  - 
CY  - 
VL  - 71
IS  - 2
PG  - 65-67,6
SP  - 65
EP  - 67,6
AN  - 
DO  - 
UR  - 
NS  - 
N1  - Josh Colston (2024-03-20 10:09:13)(Select): Mona says the only diagnostic criteria given ares "0-13 y/o with diarrhea, disease course <1week, most of them did not take medications or took medications three times at most". Otherwise it meets all criteria.; 
ER  - 

TY  - JOUR
TI  - Importance of salmonellae and Campylobacter jejuni in the etiology of diarrheal disease among children less than 5 years of age in a community in Bangkok,  Thailand.
AU  - Varavithya, W.
AU  - Vathanophas, K.
AU  - Bodhidatta, L.
AU  - Punyaratabandhu, P.
AU  - Sangchai, R.
AU  - Athipanyakom, S.
AU  - Wasi, C.
AU  - Echeverria, P.
PY  - 1990
PD  - 1990 Nov
AB  - The etiology of diarrhea in children less than 5 years of age in a low-income housing project in Bangkok, Thailand, was determined over 1 year. Nontyphoidal  salmonellae (13%), Campylobacter jejuni (12%), rotavirus (12%), enterotoxigenic  Escherichia coli (7%), shigellae (6%), E. coli that hybridized with the  enteropathogenic E. coli adherence factor probe (3%), and enteroinvasive E. coli  (1%) were identified in 345 episodes of diarrhea in children less than 5 years of  age. Salmonellae were identified in 17% and C. jejuni was identified in 15% of 54  children less than 6 months of age with diarrhea. Shigellae, enteroinvasive E.  coli, enteropathogenic E. coli adherence factor, and enterotoxigenic E. coli were  not isolated from children less than 6 months of age. Since salmonellae and C.  jejuni were the most common bacterial pathogens identified in children less than  6 months of age, efforts to prevent transmission of salmonellae and campylobacter  to young children should be a public health priority in Bangkok.
JO  - Journal of clinical microbiology
PB  - 
CY  - 
VL  - 28
IS  - 11
PG  - 2507-2510
SP  - 2507
EP  - 2510
AN  - 
DO  - 10.1128/jcm.28.11.2507-2510.1990
UR  - 
NS  - 
N1  - 
ER  - 

TY  - JOUR
TI  - Etiology of childhood diarrhea in the northeast of Brazil: significant emergent diarrheal pathogens.
AU  - Moreno, Ana Carolina Ramos
AU  - Filho, Antônio Fernandes
AU  - Gomes, Tânia do Amaral Tardelli
AU  - Ramos, Sônia T. S.
AU  - Montemor, Liana P. G.
AU  - Tavares, Vanessa C.
AU  - Filho, Lauro Dos Santos
AU  - Irino, Kinue
AU  - Martinez, Marina Baquerizo
PY  - 2010
PD  - 2010 Jan
AB  - In a study conducted in João Pessoa, northeast of Brazil, 2344 Escherichia coli isolated from 290 infants with diarrhea and 290 healthy matched controls were  analyzed for virulence traits. Enteroaggregative E. coli (EAEC) was the most  prevalent pathogen associated to acute diarrhea. Based on the results of colony  blot hybridization, serotyping, and HEp-2 cell adherence assays, strains were  separated in categories as typical enteropathogenic E. coli (EPEC) (1.7%),  atypical EPEC (a-EPEC) (9.3%), EAEC (25%), enterotoxigenic E. coli (10%), and  enteroinvasive E. coli (EIEC) (1.4%). No enterohemorrhagic E. coli strains were  isolated. Other enteropathogens were found, including Salmonella (7.9%), Shigella  spp. (4.1%), thermophilic Campylobacter spp. (2.4%), Giardia lamblia (9.3%), and  Entamoeba histolytica (5.8%). All enteropathogens were associated with diarrhea  (P < 0.01). However, the association was lower for EPEC and EIEC (P < 0.03).  Different pathogens associated with diarrhea may have been changing in Brazil  where EAEC and a-EPEC seem to be the most prevalent pathogens among them.
JO  - Diagnostic microbiology and infectious disease
PB  - 
CY  - 
VL  - 66
IS  - 1
PG  - 50-57
SP  - 50
EP  - 57
AN  - 
DO  - 10.1016/j.diagmicrobio.2008.03.017
UR  - 
NS  - 
N1  - Margaret Kosek (2023-09-14 02:48:45)(Select): see table 2; 
ER  - 

TY  - JOUR
TI  - Age-related susceptibility to infection with diarrheagenic Escherichia coli among infants from Periurban areas in Lima, Peru.
AU  - Ochoa, Theresa J.
AU  - Ecker, Lucie
AU  - Barletta, Francesca
AU  - Mispireta, Mónica L.
AU  - Gil, Ana I.
AU  - Contreras, Carmen
AU  - Molina, Margarita
AU  - Amemiya, Isabel
AU  - Verastegui, Hector
AU  - Hall, Eric R.
AU  - Cleary, Thomas G.
AU  - Lanata, Claudio F.
PY  - 2009
PD  - 2009 Dec 1
AB  - BACKGROUND: Diarrheagenic Escherichia coli strains are being recognized as important pediatric enteropathogens worldwide. However, it is unclear whether  there are differences in age-related susceptibility to specific strains,  especially among infants. METHODS: We conducted a passive surveillance cohort  study of diarrhea that involved 1034 children aged 2-12 months in Lima, Peru.  Control stool samples were collected from randomly selected children without  diarrhea. All samples were analyzed for common enteric pathogens and for  diarrheagenic E. coli with use of multiplex real-time polymerase chain reaction.  RESULTS: The most frequently isolated pathogens in 1065 diarrheal episodes were  diarrheagenic E. coli strains (31%), including enteroaggregative (15.1%) and  enteropathogenic E. coli (7.6%). Diarrheagenic E. coli, Campylobacter species,  and rotavirus were more frequently isolated from infants aged >or=6 months. Among  older infants, diffusely adherent E. coli and enterotoxigenic E. coli were more  frequently isolated from diarrheal samples than from control samples (P <.05).  Children aged >or=6 months who were infected with enterotoxigenic E. coli had a  4.56-fold increased risk of diarrhea (95% confidence interval, 1.20-17.28),  compared with younger children. Persistent diarrhea was more common in infants  aged <6 months (13.5% vs 3.6%; P <.001). Among children with diarrheagenic E.  coli-positive samples, coinfections with other pathogens were more common in  children with diarrhea than in control children (40.1% vs 15.6%; P <.001).  CONCLUSIONS: Diarrheagenic E. coli strains were more frequently isolated in  samples from older infants. In this setting with high frequency of pathogen  exposure and high frequency of breastfeeding, we hypothesize that the major  age-related differences result from decreased exposure to milk-related protective  factors and from increased exposure to contaminated food and water.
JO  - Clinical infectious diseases : an official publication of the Infectious Diseases Society of America
PB  - 
CY  - 
VL  - 49
IS  - 11
PG  - 1694-1702
SP  - 1694
EP  - 1702
AN  - 
DO  - 10.1086/648069
UR  - 
NS  - 
N1  - 
ER  - 

TY  - JOUR
TI  - Symptomatic and asymptomatic rotavirus and norovirus infections during infancy in a Chilean birth cohort.
AU  - O'Ryan, Miguel L.
AU  - Lucero, Yalda
AU  - Prado, Valeria
AU  - Santolaya, María Elena
AU  - Rabello, Marcela
AU  - Solis, Yanahara
AU  - Berríos, Daniela
AU  - O'Ryan-Soriano, Miguel A.
AU  - Cortés, Hector
AU  - Mamani, Nora
PY  - 2009
PD  - 2009 Oct
AB  - BACKGROUND: Rotavirus and more recently norovirus have been recognized as 2 of the most common causes of acute diarrhea in children. Comparative analysis of  these infections in a birth cohort has not been performed and can provide  relevant insight on clinical and viral behaviors. METHODS: Mother-infant pairs  from middle-low socioeconomic background living in the Metropolitan Region of  Chile are being followed for 18 months in 2 outpatient clinics. Infants are  evaluated monthly for asymptomatic excretion of rotavirus and norovirus and  during acute diarrhea episodes (ADE) for rotavirus, norovirus, and bacterial  enteropathogens. Severity of ADE is evaluated using the Vesikari score. RESULTS:  Between July 1, 2006 and September 1, 2008 a total of 198 children were followed  for a mean of 15.7 months. Asymptomatic rotavirus and norovirus infections were  detected in 1.3% and 8% of 2278 stool samples compromising 14% and 57% of  infants, respectively. Incidence of ADE was approximately 0.8 for the first year  of life and approximately 0.6 for the 13 to 18 month age group. Rotavirus and  norovirus were detected in 15% and 18% of 145 ADE evaluated. Mean Vesikari score  was 10.4 and 7.4 for rotavirus and norovirus respectively (P = 0.01) and severity  was not associated with age of patients for either virus. Reinfections were more  common for norovirus asymptomatic episodes: 44% versus 19% (P = 0.01) and  borderline for symptomatic episodes: 40% versus 11% (P = 0.08). Rotavirus  genotype G9P8 and norovirus genogroup II (GII) predominated although most  asymptomatic episodes for both viruses were nontypable. None of 19 symptomatic  GII norovirus infections had a previous documented GII infection compared with 10  of 31 asymptomatic GII infections (OR = 0. 95% CL = 0, 0.59; P = 0.008).  CONCLUSIONS: Children had suffered a mean of approximately 1.4 ADE by 18 months  of age of which 15% and 18% were caused by rotavirus and norovirus, respectively.  In general rotavirus infections were more severe than norovirus infections and  for both viruses severity was not related to age. Norovirus reinfections were  significantly more common than rotavirus reinfections but for GII norovirus a  primary infection seems to confer protection against clinically significant  reinfections.
JO  - The Pediatric infectious disease journal
PB  - 
CY  - 
VL  - 28
IS  - 10
PG  - 879-884
SP  - 879
EP  - 884
AN  - 
DO  - 10.1097/INF.0b013e3181a4bb60
UR  - 
NS  - 
N1  - Margaret Kosek (2024-10-05 01:29:44)(Select): we include longitudinal cohorts in these studies all the time- including the placebo arm of clinical trials; Josh Colston (2024-09-12 06:37:42)(Included): Birth cohort with multiple samples/diarrhea episodes per subject. Designed to estimate incidence, not prevalence.; 
ER  - 

TY  - JOUR
TI  - Nitric oxide production in acute gastroenteritis in Indian children.
AU  - Sowmyanarayanan, Thuppal Varadachari
AU  - Natarajan, Sathish Kumar
AU  - Ramachandran, Anup
AU  - Sarkar, Rajiv
AU  - Moses, Prabhakar Devarajan
AU  - Simon, Anna
AU  - Agarwal, Indira
AU  - Christopher, Solomon
AU  - Kang, Gagandeep
PY  - 2009
PD  - 2009 Aug
AB  - This study compared nitric oxide (NO) levels in 110 children with, and 110 children without, infectious gastroenteritis. Post-infection intestinal function  was assessed in a subset. At least one pathogen was identified in 47.2% of cases.  The most common diarrhoeal pathogens were rotavirus (22.7%) and norovirus  genogroup II (11.8%). The levels of NO measured by median urinary  nitrite:creatinine ratio were significantly higher in children with diarrhoea  [23.6; interquartile range (IQR) 12.3-46.7] than without diarrhoea (7.8; IQR  4.1-13.2), P<0.001. The ratio was not significantly different between diarrhoeal  cases with and without pathogens (P=0.148). Six of twelve children tested had  intestinal dysfunction.
JO  - Transactions of the Royal Society of Tropical Medicine and Hygiene
PB  - 
CY  - 
VL  - 103
IS  - 8
PG  - 849-851
SP  - 849
EP  - 851
AN  - 
DO  - 10.1016/j.trstmh.2009.05.003
UR  - 
NS  - 
N1  - 
ER  - 

TY  - JOUR
TI  - Hospital-based surveillance of enteric parasites in Kolkata.
AU  - Mukherjee, Avik Kumar
AU  - Chowdhury, Punam
AU  - Bhattacharya, Mihir Kumar
AU  - Ghosh, Mrinmoy
AU  - Rajendran, Krishnan
AU  - Ganguly, Sandipan
PY  - 2009
PD  - 2009 Jun 19
AB  - BACKGROUND: Diarrhoea is the second leading cause of illness and death in developing countries and the second commonest cause of death due to infectious  diseases among children under five in such countries. Parasites, as well as  bacterial and viral pathogens, are important causes of diarrhoea. However,  parasitic infections are sometimes overlooked, leading after a period of time to  an uncertain aetiology. In this paper we report the prevalence of Giardia  lamblia, Entamoeba histolytica and Cryptosporidium sp. in and around Kolkata.  FINDINGS: A hospital-based laboratory surveillance study was conducted among the  patients admitted between November 2007 and October 2008 to the Infectious  Diseases (ID) Hospital (Population = 1103) with diarrhoeal complaints. Of the  1103 samples collected, 147 were positive for Giardia lamblia, 84 for  Cryptosporidium sp. and 51 for Entamoeba histolytica. For all these parasites  there was a high rate of mixed infection with common enteric viruses and bacteria  such as Rotavirus, Vibrio cholerae and Shigella sp. There were also cases of  co-infection with all other diarrheogenic pathogens. The age group >or= 5 years  had the highest prevalence of parasites whereas the age group >5 - 10 years was  predominantly infected with Giardia lamblia (p =< 0.001; Odds ratio (OR) = 3.937;  95% Confidence interval (CI) = 1.862 - 8.326) and with all parasites (p = 0.040;  OR = 2.043; 95% CI = 1.033 - 4.039). The age group >10 - 20 years could also be  considered at risk for G. lamblia (p = 0.009; OR = 2.231; 95% CI = 1.223 -  4.067). Month-wise occurrence data showed an endemic presence of G. lamblia  whereas Cryptosporidium sp. and E. histolytica occurred sporadically. The GIS  study revealed that parasites were more prevalent in areas such as Tangra,  Tiljala and Rajarhat, which are mainly slum areas. Because most of the population  surveyed was in the lower income group, consumption of contaminated water and  food could be the major underlying cause of parasitic infestations. CONCLUSION:  This study provides important information on the occurrence and distribution of  three important intestinal parasites and indicates their diarrheogenic capacity  in Kolkata and surrounding areas.
JO  - BMC research notes
PB  - 
CY  - 
VL  - 2
IS  - 
PG  - 110
SP  - 110
EP  - 
AN  - 
DO  - 10.1186/1756-0500-2-110
UR  - 
NS  - 
N1  - 
ER  - 

TY  - JOUR
TI  - Prevalence of diarrhoeagenic Escherichia coli in children from León, Nicaragua.
AU  - Vilchez, Samuel
AU  - Reyes, Daniel
AU  - Paniagua, Margarita
AU  - Bucardo, Filemon
AU  - Möllby, Roland
AU  - Weintraub, Andrej
PY  - 2009
PD  - 2009 May
AB  - Diarrhoeal disease is a public health problem worldwide, mostly affecting children in developing countries. In Nicaragua, diarrhoea is the second greatest  cause of infant mortality. During the period March 2005 to September 2006, a  total of 526 faecal samples from children aged 0-60 months (381 with and 145  without diarrhoea) from León, Nicaragua, were studied. In order to detect five  different diarrhoeagenic Escherichia coli pathotypes simultaneously  [enterotoxigenic E. coli (ETEC), enteroaggregative E. coli (EAEC),  enteropathogenic E. coli (EPEC), enterohaemorrhagic E. coli (EHEC) and  enteroinvasive E. coli (EIEC)], a mixture of eight primer pairs was used in a  single PCR. At least one diarrhoeagenic E. coli pathotype was detected in 205  samples (53.8%) of the diarrhoea group and in 77 samples (53.1%) in the  non-diarrhoea group. ETEC was detected significantly more often in children with  diarrhoea (20.5%) than in children without diarrhoea (8.3%) (P=0.001). Atypical  EPEC, EIEC and EAEC were detected with slightly lower frequencies in children  with (16.0, 0.8 and 27.8%, respectively) than in children without (20.7, 1.4 and  33.1%, respectively) diarrhoea. EHEC was only detected in children with diarrhoea  (2.1%). In conclusion, ETEC continues to be an important agent associated with  diarrhoea in children from León, Nicaragua. Although not very frequent, the only  findings that were 100% associated with diarrhoea were ETEC estA (4.7%) and EHEC  (2.1%). Nevertheless, EAEC and EPEC were also frequent pathotypes in the  population under study. In children with severe diarrhoea, more than half had  EAEC, ETEC or EPEC, and EAEC was the most prevalent pathotype.
JO  - Journal of medical microbiology
PB  - 
CY  - 
VL  - 58
IS  - Pt 5
PG  - 630-637
SP  - 630
EP  - 637
AN  - 
DO  - 10.1099/jmm.0.007369-0
UR  - 
NS  - 
N1  - 
ER  - 

TY  - JOUR
TI  - Aetiology of acute gastro-enteritis in children at Saint Camille Medical Centre, Ouagadougou, Burkina Faso.
AU  - Simpore, J.
AU  - Ouermi, D.
AU  - Ilboudo, D.
AU  - Kabre, A.
AU  - Zeba, B.
AU  - Pietra, V.
AU  - Pignatelli, S.
AU  - Nikiema, J. B.
AU  - Kabre, G. B.
AU  - Caligaris, S.
AU  - Schumacher, F.
AU  - Castelli, F.
PY  - 2009
PD  - 2009 Feb 1
AB  - The present study aims at identifying the infectious agents responsible for child Acute GastroEnteritis (AGE) in Ouagadougou. From May 5 2006 to June 22 2008, 648  children aged from 2 to 41 months, with at least an average of 3 loose stools per  day have been enrolled for coproculture, parasitology and virology test. Among  them, 34 (5.25%) were HIV seropositive. A single sample of faeces from each child  was used to identify enteropathogens. An infectious aetiology was identified in  41.20% of cases. The pathogenic agents detected as responsible for the AGE are:  Rotavirus 21.1%; Adenovirus 1.9%; Giardia 7.6% Entamoeba; 1.08%;  entero-pathogenic E. coli 41.7%; Salmonella 3.40%; Shigella 1.85% and Yersinia  1.70%. CONCLUSION: Therefore, these AGE etiologic agents constitute a problem of  public health in Burkina Faso. Their control for the child would require: (1) a  regular paediatric and clinical follow up; (2) health education of the population  for food hygiene and (3) in case of absence of HIV infection in the mother, a  promotion of exclusive breast-feeding up to the age of 4 months.
JO  - Pakistan journal of biological sciences : PJBS
PB  - 
CY  - 
VL  - 12
IS  - 3
PG  - 258-263
SP  - 258
EP  - 263
AN  - 
DO  - 10.3923/pjbs.2009.258.263
UR  - 
NS  - 
N1  - 
ER  - 

TY  - JOUR
TI  - Enteric viruses in pediatric diarrhea in Saudi Arabia.
AU  - Tayeb, Hamsa T.
AU  - Dela Cruz, Damian M.
AU  - Al-Qahtani, Ahmed
AU  - Al-Ahdal, Mohammed N.
AU  - Carter, Michael J.
PY  - 2008
PD  - 2008 Nov
AB  - Between September 1st, 2002 and August 31st, 2003, a panel of 1,000 stool samples was collected from patients presenting with diarrhea in the three major urban  centers of Saudi Arabia; Riyadh, Mecca, and Jeddah. Each sample was tested for  rotavirus, and astrovirus by ELISA, G and P type was determined for all  rotaviruses. Adenoviruses were sought by hexon-specific PCR and identified by  RFLP. A subset of 253 samples was also tested for norovirus by ELISA. Data were  analyzed for seasonality of infection, patient nationality and likelihood of  hospitalization. Although the overall incidence of rotavirus identification in  acute diarrheal stool continued to decline, this was still the virus identified  most commonly (6%). Norovirus accounted for 3.5%, astrovirus, 1.9% and  adenovirus, 1.4%. Type G9 rotavirus was found to be present (and already common)  in 2003, predating its first reported identification in the country in 2004. Most  of the virus infections (and most of the G9 detections) occurred in April, the  month following the occurrence of the Hajj in the study year. Although most  viruses were spread equally in the population, rotaviruses were significantly  more common in non-Saudis than in Saudi citizens. Overall the data are consistent  with an increase in all virus infections following al Hajj and the potential  introduction of novel strains (such as the G9 rotaviruses) by pilgrims.  Hospitalization was significantly associated only with norovirus infections.
JO  - Journal of medical virology
PB  - 
CY  - 
VL  - 80
IS  - 11
PG  - 1919-1929
SP  - 1919
EP  - 1929
AN  - 
DO  - 10.1002/jmv.21291
UR  - 
NS  - 
N1  - 
ER  - 

TY  - JOUR
TI  - Genetic diversity of norovirus, sapovirus, and astrovirus isolated from children hospitalized with acute gastroenteritis in Chiang Mai, Thailand.
AU  - Malasao, Rungnapa
AU  - Maneekarn, Niwat
AU  - Khamrin, Pattara
AU  - Pantip, Chansom
AU  - Tonusin, Supin
AU  - Ushijima, Hiroshi
AU  - Peerakome, Supatra
PY  - 2008
PD  - 2008 Oct
AB  - Norovirus (NV), sapovirus (SV), and human astrovirus (HAstV) are important causes of acute gastroenteritis in infants and young children. This study investigated  the prevalence of NV, SV, and HAstV infections in children hospitalized with  acute gastroenteritis in Chiang Mai, Thailand from May 2000 to March 2002. Fecal  specimens were tested for NV, SV, and HAstV by reverse transcription polymerase  chain reaction (RT-PCR) using degenerate specific primers. These viruses were  characterized further by sequence and phylogenetic analyses of the partial capsid  gene. From 296 fecal specimens tested, 13.5% (40 of 296) were positive for NV,  SV, and HAstV. Of these, NV most predominant, with a prevalence of 60% (24 of  40), of which 17.5% were NVGI and 42.5% were NVGII. Of note, one specimen was  positive for both NVGI and SV. SV was detected in 25%, while HAstV was detected  in 17.5%. Analysis of nucleotide and amino acid sequences revealed that NVGI  strains comprised GI/3, GI/4, GI/6, GI/7, and GI/13 genotypes. Among NVGII  strains, approximately half of them belonged to genotype GII/4 (Lordsdale virus  cluster), followed by GII/3, GII/10, GII/1, GII/6, GII/8, and GII/15. Analysis of  SV sequences revealed that SVGI (Manchester virus) was more common than SVGII  (London virus). The SV genotypes detected in this study belonged to SVGI/1,  SVGI/4, SVGI/5, SVGII/1, and SVGII/2, whereas the HAstV belonged to genotypes  HAstV-1, HAstV-2, HAstV-3, and HAstV-5. The findings suggest that NV, SV, and  HAstV are important enteric viruses cocirculating among hospitalized children in  Chiang Mai, Thailand.
JO  - Journal of medical virology
PB  - 
CY  - 
VL  - 80
IS  - 10
PG  - 1749-1755
SP  - 1749
EP  - 1755
AN  - 
DO  - 10.1002/jmv.21244
UR  - 
NS  - 
N1  - 
ER  - 

TY  - JOUR
TI  - Incidence of bacterial enteropathogens among hospitalized diarrhea patients from Orissa, India.
AU  - Samal, Surya Kanta
AU  - Khuntia, Hemant Kumar
AU  - Nanda, Prafulla Kumar
AU  - Satapathy, Chandra Sekhar
AU  - Nayak, Sudeep Ranjan
AU  - Sarangi, Ashok Kumar
AU  - Sahoo, Nilamani
AU  - Pattnaik, Sanjay Kumar
AU  - Chhotray, Guru Prasad
AU  - Pal, Bhibhuti Bhusan
PY  - 2008
PD  - 2008 Sep
AB  - Bacteriological analysis of 1,551 stool/rectal swabs from all age groups of diarrhea patients of different hospitals of Orissa from January 2004 to December  2006 was carried out using standard procedures. Among all enteropathogens  isolated in 886 culture-positive samples, Escherichia coli constituted 75.5%,  including 13.2% pathogenic E. coli; Vibrio cholerae O1 constituted 17.3%; V.  cholerae O139, 1%; Shigella spp., 4.5% (Shigella flexneri type 6, 2.9%, S.  dysenteriae type I, 0.7%, S. sonnei, 0.6%, and S. boydii, 0.3%); Salmonella spp.,  0.7%; and Aeromonas spp., only 2.0%. The isolation of bacterial enteropathogens  was highest during July, 2005, followed by September, 2006. The prevalence of  shigellosis in this region was relatively low. Cholera cases were more frequent  during the rainy seasons. The dominance of V. cholerae O1 Inaba over Ogawa  serotypes was observed in 2005, whereas this trend was reversed in 2006. The  resistance profile of V. cholerae O1 was co-trimoxazole (Co), furazolidone (Fr),  and nalidixic acid (Na); for Aeromonas spp., it was ampicillin (A), Fr,  ciprofloxacin (Cf), Na, norfloxacin (Nx), and Co. Pathogenic E. coli strains were  resistant to A, Fr, Co, streptomycin (S), Cf, Na, Nx, and neomycin (N); Shigella  spp. were resistant to Fr, Na, Co, and S; and Salmonella spp. were resistant to A  and Fr. Active surveillance should be continued among diarrhea patients to look  for different enteropathogens and to define the shifting antibiogram patterns in  this region.
JO  - Japanese journal of infectious diseases
PB  - 
CY  - 
VL  - 61
IS  - 5
PG  - 350-355
SP  - 350
EP  - 355
AN  - 
DO  - 
UR  - 
NS  - 
N1  - 
ER  - 

TY  - JOUR
TI  - Hospitalizations associated with rotavirus gastroenteritis in Spain, 2001-2005.
AU  - López-de-Andrés, Ana
AU  - Jiménez-García, Rodrigo
AU  - Carrasco-Garrido, Pilar
AU  - Alvaro-Meca, Alejandro
AU  - Galarza, Patricia Graciela
AU  - de Miguel, Angel Gil
PY  - 2008
PD  - 2008 Apr 8
AB  - BACKGROUND: This study aims to describe and analyze hospital admissions in Spain due to rotavirus infections among children aged 5 years or under during the  period 2001-2005, along with the associated health cost. METHODS: To update  estimates of rotavirus hospitalizations rates in Spain, we conducted a  retrospective study of 5 years of national hospitalization data associated with  acute gastroenteritis using the Minimum Basic Data Set. RESULTS: During the study  period, a total of 17.1% of all admissions due to acute gastroenteritis of any  etiology in children aged < or = 5 years were attributable to rotavirus infection  as determined by the rotavirus-specific International Classification of Diseases,  ninth revision, Clinical Modification code. A mean incidence of 135 hospital  admissions attributable to rotavirus per 100,000 children aged < or = 5 years was  found. Hospitalizations associated with rotavirus had a marked winter-time  seasonality. The estimated cost of hospital admission attributable to rotavirus  has risen from 3 million euros estimated for 2001 to almost 7 million euros  estimated in 2005. CONCLUSION: Rotavirus gastroenteritis remains an important  cause of hospitalizations in Spanish children, mostly during the winter season.
JO  - BMC public health
PB  - 
CY  - 
VL  - 8
IS  - 
PG  - 109
SP  - 109
EP  - 
AN  - 
DO  - 10.1186/1471-2458-8-109
UR  - 
NS  - 
N1  - Margaret Kosek (2023-11-29 05:33:14)(Select): also has salmonella; 
ER  - 

TY  - JOUR
TI  - Age-specific prevalence of diffusely adherent Escherichia coli in Brazilian children with acute diarrhoea.
AU  - Spano, Liliana C.
AU  - Sadovsky, Ana Daniela I.
AU  - Segui, Paula N.
AU  - Saick, Ketene W.
AU  - Kitagawa, Sonia M. S.
AU  - Pereira, Fausto E. L.
AU  - Fagundes-Neto, Ulysses
AU  - Scaletsky, Isabel C. A.
PY  - 2008
PD  - 2008 Mar
AB  - In a prospective study between February 2003 and June 2004, stool specimens of children less than 2 years of age with diarrhoea (n=218) and without diarrhoea  (n=86), living in Vitória, Espírito Santo, Brazil, were examined for the presence  of diarrhoeagenic Escherichia coli. E. coli isolates were tested by colony blot  hybridization with specific DNA probes designed to detect EPEC, ETEC, EIEC, EAEC,  DAEC and EHEC/STEC. Diarrhoeagenic E. coli strains were detected as the sole  pathogen in stools of 92 (30.3 %) children, including 72 (33.0 %) with diarrhoea  and 20 (23.2 %) without diarrhoea. DAEC was the most frequent pathotype and was  found significantly more often from patients (18.3 %) than from controls (8.1 %)  (P<0.05), particularly among children more than 1 year of age (P=0.01). Atypical  EPEC and EAEC isolates were isolated from both patients (5.5 % and 4.6 %,  respectively) and controls (6.9 % and 6.9 %, respectively). ETEC was more  frequently isolated from patients (3.2 %) than controls (1.2 %). Typical EPEC  (0.9 %) and EIEC (0.4 %) isolates were detected only in children with diarrhoea.  In conclusion, our data suggest that DAEC should be considered potential  pathogens in the region of Brazil studied.
JO  - Journal of medical microbiology
PB  - 
CY  - 
VL  - 57
IS  - Pt 3
PG  - 359-363
SP  - 359
EP  - 363
AN  - 
DO  - 10.1099/jmm.0.47660-0
UR  - 
NS  - 
N1  - Josh Colston (2023-09-05 11:54:53)(Select): Also rotavirus, shigella and salmonella; 
ER  - 

TY  - JOUR
TI  - Two or more enteropathogens are associated with diarrhoea in Mexican children.
AU  - Paniagua, Gloria Luz
AU  - Monroy, Eric
AU  - García-González, Octavio
AU  - Alonso, Javier
AU  - Negrete, Erasmo
AU  - Vaca, Sergio
PY  - 2007
PD  - 2007 Dec 28
AB  - BACKGROUND: Diarrhoeal diseases constitute a major public health problem, particularly in the developing world, where the rate of mortality and morbidity  is very high. The purpose of this study was to conduct a 2 years and 3 months  study in order to determine the prevalence of five enteropathogen diarrheogenic  agents in Mexico City. METHODS: Faecal samples were obtained from 300 Mexican  children diagnosed as positive for diarrhoea, aged > 2 to < 12 years old, and  from 80 children matched for age but with no symptoms of the disease (control  group). Two multiplex PCR were used to detect Escherichia coli, Salmonella spp.,  and Shigella spp. In addition, the two protozoan parasites Entamoeba  histolytica/Entamoeba dispar and Giardia intestinalis were detected by  conventional methods. RESULTS: All diarrhoeal samples were positive for one or  more enteropathogens. The most common enteropathogens in diarrhoeal samples were  E. histolytica/E. dispar (70.3%), Salmonella (ohio 28.3%; typhimurium 16.3%;  infantis 8%; anatum 0.6%; Newport 0.3%), G. intestinalis (33%), E. coli (ETEC  13.3%; EPEC 9.3%; VTEC 8.6%; EIEC 1%) and Shigella spp. (flexneri 1.6%, sonnei  1%). Infections by two (24%) three (16%) and four (12%) pathogens were observed.  CONCLUSION: This study revealed that 52% of the patients were infected by more  than one enteropathogen, notably E. histolitica/E. dispar and Salmonella ohio.  These results are useful for clinicians to improve the empiric treatment used in  such cases.
JO  - Annals of clinical microbiology and antimicrobials
PB  - 
CY  - 
VL  - 6
IS  - 
PG  - 17
SP  - 17
EP  - 
AN  - 
DO  - 10.1186/1476-0711-6-17
UR  - 
NS  - 
N1  - 
ER  - 

TY  - JOUR
TI  - Real-time reverse transcription PCR detection of norovirus, sapovirus and astrovirus as causative agents of acute viral gastroenteritis.
AU  - Logan, Catriona
AU  - O'Leary, John J.
AU  - O'Sullivan, Niamh
PY  - 2007
PD  - 2007 Dec
AB  - The design and development of highly sensitive real-time reverse transcription PCR assays for the detection of norovirus genogroups I, II and IV, sapovirus  genogroups I, II and IV, and human astrovirus from stool samples is described.  Examination of 140 stool samples from paediatric patients exhibiting symptoms of  diarrhoea and/or vomiting resulted in increased detection levels as compared to  examination by electron microscopy. Real-time PCR resulted in a 200% increase in  the rate of detection of norovirus as compared to electron microscopy. Only  genogroup II noroviruses were detected in the stool specimens and when examined  using partial-genotyping primers all were identified as clustering with the  genogroup II/4(Bristol/Lordsdale) cluster. Sapovirus was not detected in any of  the stool specimens by electron microscopy while 11% (15/140) of specimens were  sapovirus positive by real-time RT-PCR, accounting for 36% of calicivirus  diarrhoea. Real-time RT-PCR resulted in a tenfold increase in the rate of  detection of astrovirus when compared to detection by electron microscopy with  both type 1 and type 4 human astroviruses being detected in circulation. The  results highlight the importance of the introduction of molecular methods for the  routine screening of stool samples for causative agents of viral gastroenteritis.
JO  - Journal of virological methods
PB  - 
CY  - 
VL  - 146
IS  - 1-2
PG  - 36-44
SP  - 36
EP  - 44
AN  - 
DO  - 10.1016/j.jviromet.2007.05.031
UR  - 
NS  - 
N1  - Josh Colston (2023-10-31 03:13:11)(Select): diarrhoea and/or vomiting; 
ER  - 

TY  - JOUR
TI  - Rotavirus mortality confirmed by etiologic identification in Venezuelan children with diarrhea.
AU  - Pérez-Schael, Irene
AU  - Salinas, Belén
AU  - González, Rosabel
AU  - Salas, Hans
AU  - Ludert, Juan Ernesto
AU  - Escalona, Marisol
AU  - Alcalá, Ana
AU  - Rosas, María Alejandra
AU  - Materán, Mercedes
PY  - 2007
PD  - 2007 May
AB  - BACKGROUND: Hospital-based studies to determine the etiology of deaths from diarrhea are scarce. In this study, we specifically analyzed deaths due to  rotavirus to assess the rotavirus impact on diarrhea mortality. METHODS: To  determine the rotavirus proportion contributing to mortality due to diarrhea, we  analyzed data obtained from a hospital-based mortality surveillance, conducted  over 7 years, in the Ciudad Hospitalaria Dr. Enrique Tejera, Valencia, Venezuela.  Rotavirus was identified in stool samples collected from children who died of  diarrhea, by a confirmatory ELISA and/or reverse transcription polymerase chain  reaction. RESULTS: Our results show that rotavirus (21%; 21/100) is the leading  cause of death due to diarrhea among children <5 years of age; rotavirus also has  an important impact (2%; 21/1336) on deaths from all causes in this age group.  Shigella spp. (19%; 13/69) was the second most important cause of death, followed  by calicivirus (6%; 3/53). Furthermore, this study documents a seasonal pattern  in the deaths due to rotavirus (odds ratio 3.28; 95% confidence interval  1.13-9.76). CONCLUSIONS: For Venezuela, it is estimated that approximately 300  children <5 years of age die of rotavirus each year, which means that 1 in 1800  children die by the age of 5. Rotavirus was found to be the main cause of death  due to diarrhea, which supports previous estimations. This is the first study to  present data of cause-specific mortality due to diarrhea based on hospital  surveillance of diarrhea etiologies.
JO  - The Pediatric infectious disease journal
PB  - 
CY  - 
VL  - 26
IS  - 5
PG  - 393-397
SP  - 393
EP  - 397
AN  - 
DO  - 10.1097/01.inf.0000260252.48129.86
UR  - 
NS  - 
N1  - Margaret Kosek (2023-12-29 08:02:33)(Select): results are only from mortality- we have to think about this- it is useful to hold on t , but it is also a special population; Josh Colston (2023-06-15 02:37:32)(Select): Mortality; 
ER  - 

TY  - JOUR
TI  - Human caliciviruses in symptomatic and asymptomatic infections in children in Vellore, South India.
AU  - Monica, Bindhu
AU  - Ramani, Sasirekha
AU  - Banerjee, Indrani
AU  - Primrose, Beryl
AU  - Iturriza-Gomara, Miren
AU  - Gallimore, Christopher I.
AU  - Brown, David W.
AU  - M, Fathima
AU  - Moses, Prabhakar D.
AU  - Gray, James J.
AU  - Kang, Gagandeep
PY  - 2007
PD  - 2007 May
AB  - Pediatric gastroenteritis is a major cause of childhood morbidity and mortality worldwide, especially in developing countries. It has been increasingly  recognised that human caliciviruses (HuCV), comprising noroviruses (NoV), and  sapoviruses (SaV), are important in both outbreak and non-outbreak settings. This  study aimed to characterise caliciviruses detected in the faeces of hospitalized  children and children in the community in India. This study examined 350 faecal  samples from children presenting to the hospital with acute gastroenteritis and  673 samples collected from children in the community, 500 from children with  diarrhea, and 173 samples from children without diarrhea. Strain characterisation  was performed by reverse transcription-polymerase chain reaction (RT-PCR) and  partial sequencing of the gene encoding the RNA-dependent RNA polymerase (RdRp)  and/or a region spanning the open reading frames (ORFs) 1 and 2 (ORF1/ORF2)  junction. A total of 68 of 350 specimens (19.4%) from hospitalized children were  positive, and SaV and NoV accounted for 5.1 and 15.1% of the infections,  respectively. Mixed infections of HuCVs with other enteric pathogens were seen in  9.4% of the total children tested. Sixty-eight out of 673 (10.1%) samples  collected from children in the community were positive for caliciviruses, and SaV  and NoV accounted for 3.4 and 6.6% of the infections. In the community cohort  55/500 (11%) and 13/173 (7.5%) were from symptomatic and asymptomatic children,  respectively, and SaVs accounted for 17/500 (3.4%) and NoVs for 38/500 (7.6%) of  the symptomatic infections. This is the first report of genotyping of circulating  caliciviruses in both hospital and community in India and has increased the  evidence for the role of these viruses in pediatric gastroenteritis in India.
JO  - Journal of medical virology
PB  - 
CY  - 
VL  - 79
IS  - 5
PG  - 544-551
SP  - 544
EP  - 551
AN  - 
DO  - 10.1002/jmv.20862
UR  - 
NS  - 
N1  - 
ER  - 

TY  - JOUR
TI  - Intestinal protozoal infestation profile in persistent diarrhea in children below age 5 years in western Nepal.
AU  - Mukhopadhyay, C.
AU  - Wilson, G.
AU  - Pradhan, D.
AU  - Shivananda, P. G.
PY  - 2007
PD  - 2007 Jan
AB  - Unlike acute diarrhea, the role of pathogens in persistent diarrhea in children in Nepal is unclear. Protozoal parasites are suspected to be a major cause. The  study was carried out to find the association between protozoal agents and  persistent diarrhea in children below age 5 years from western Nepal. Stool  samples were collected from 253 children with persistent diarrhea, from 155  children with acute diarrhea (disease controls) and from 100 healthy children  from the community (normal controls). Of 253 children with persistent diarrhea,  90 (35.5%) had protozoal infections, 63 (24.9%) helminthic infections, 32 (12.6%)  had bacterial infections and 16 had mixed infections. Giardia lamblia was the  most prevalent (67.7%), followed by Entamaeba histolytica (27.7%). HIV infection  and severe malnutrition were associated with Cyclospora cayetanensis and  Cryptosporidium spp causing persistent diarrhea. We conclude that stool  microscopy should be routinely performed in children with persistent diarrhea  since protozoal infections can be cured with effective treatment and control can  be achieved by proper health education.
JO  - The Southeast Asian journal of tropical medicine and public health
PB  - 
CY  - 
VL  - 38
IS  - 1
PG  - 13-19
SP  - 13
EP  - 19
AN  - 
DO  - 
UR  - 
NS  - 
N1  - Margaret Kosek (2024-10-05 04:54:01)(Select): in the text on page 16; Josh Colston (2024-03-21 04:21:38)(Select): Pathogen prevalence only given for persistent diarrhea cases, not for AGE controls.; 
ER  - 

TY  - JOUR
TI  - Rotavirus and other enteropathogens in childhood acute diarrhoea: a study of two centres in Malaysia.
AU  - Lee, Way S.
AU  - Rajasekaran, Ganeswrie
AU  - Pee, Susan
AU  - Karunakaran, Rina
AU  - Hassan, Hamimah H.
AU  - Puthucheary, Savithri D.
PY  - 2006
PD  - 2006 Sep
AB  - AIM: To study the role of rotavirus in children hospitalised for acute gastroenteritis (AGE) in two urban hospitals in Malaysia. METHODS: A 12-month  prospective study (January to December 2002), in children younger than 14 years  with AGE hospitalised to the paediatric units of University of Malaya Medical  Centre (UMMC), Kuala Lumpur; and Hospital Sultanah Aminah (HSA), Johor Bahru,  Malaysia was conducted. RESULTS: In 2002, 399 and 1307 children with AGE were  admitted to UMMC and HSA, respectively. Two hundred and eighty-eight (72%) stool  samples from UMMC and 901 (69%) samples from HSA were analysed. Rotavirus was the  most common aetiological agent identified in both centres (average 32%; UMMC 35%,  HSA 30%, P = 0.94). The peak age group for rotavirus-related hospitalisation was  24-35 months for UMMC and 12-23 months for HSA. Nine percent of patients  hospitalised for rotavirus infection in UMMC and 22% of patients in HSA were  older than 5 years of age. An outbreak of rotavirus infection within the  communities served by both centres resulting in an increase in hospital  admissions of rotavirus gastroenteritis was observed in both units from January  to March 2002. CONCLUSION: The peak age group for rotavirus-related hospital  admission in this study was much older, between 12 to 35 months. It is uncertain  whether this was related to the outbreak of rotavirus gastroenteritis observed  within two urban areas from January to March 2002 causing re-infection with  rotavirus in older children.
JO  - Journal of paediatrics and child health
PB  - 
CY  - 
VL  - 42
IS  - 9
PG  - 509-514
SP  - 509
EP  - 514
AN  - 
DO  - 10.1111/j.1440-1754.2006.00913.x
UR  - 
NS  - 
N1  - 
ER  - 

TY  - JOUR
TI  - Diarrheagenic Escherichia coli infection in Baltimore, Maryland, and New Haven, Connecticut.
AU  - Nataro, James P.
AU  - Mai, Volker
AU  - Johnson, Judith
AU  - Blackwelder, William C.
AU  - Heimer, Robert
AU  - Tirrell, Shirley
AU  - Edberg, Stephen C.
AU  - Braden, Christopher R.
AU  - Glenn Morris, J. Jr
AU  - Hirshon, Jon Mark
PY  - 2006
PD  - 2006 Aug 15
AB  - BACKGROUND: Diarrhea remains a common complaint among US patients who seek medical attention. METHODS: We performed a prospective study to determine the  etiology of diarrheal illness among patients and control subjects of all ages  presenting to the emergency departments and outpatient clinics of 2 large  academic hospitals in Baltimore, Maryland, and New Haven, Connecticut. We used  molecular methods to detect the presence of diarrheagenic Escherichia coli  pathotypes, including enteroaggregative E. coli (EAEC), as well as Shiga  toxin-producing, cytodetaching, enterotoxigenic and enteropathogenic E. coli.  RESULTS: Of the pathotypes sought, only EAEC was found in an appreciable  proportion (4.5%) of case patients, and it was found more frequently among case  patients than control subjects (P<.02). Surprisingly, EAEC was the most common  bacterial cause of diarrhea in our population. EAEC was common in all age strata  and was not associated with foreign travel or immunodeficiency. EAEC infection is  frequently accompanied by fever and abdominal pain, though this did not happen  more frequently in patients with EAEC infection than in patients with diarrhea  due to other causes. CONCLUSIONS: Our data suggest that EAEC infection should be  considered among persons with diarrhea that does not yield another known  etiologic agent.
JO  - Clinical infectious diseases : an official publication of the Infectious Diseases Society of America
PB  - 
CY  - 
VL  - 43
IS  - 4
PG  - 402-407
SP  - 402
EP  - 407
AN  - 
DO  - 10.1086/505867
UR  - 
NS  - 
N1  - 
ER  - 

TY  - JOUR
TI  - Etiology of diarrheal infections in children of Porto Velho (Rondonia, Western Amazon region, Brazil).
AU  - Orlandi, P. P.
AU  - Magalhães, G. F.
AU  - Matos, N. B.
AU  - Silva, T.
AU  - Penatti, M.
AU  - Nogueira, P. A.
AU  - Silva, L. H. Pereira da
PY  - 2006
PD  - 2006 Apr
AB  - In the present study, 470 children less than 72 months of age and presenting acute diarrhea were examined to identify associated enteropathogenic agents.  Viruses were the pathogens most frequently found in stools of infants with  diarrhea, including 111 cases of rotavirus (23.6% of the total diarrhea cases)  and 30 cases of adenovirus (6.3%). The second group was diarrheogenic Escherichia  coli (86 cases, 18.2%), followed by Salmonella sp (44 cases, 9.3%) and Shigella  sp (24 cases, 5.1%). Using the PCR technique to differentiate the pathogenic  categories of E. coli, it was possible to identify 29 cases (6.1%) of  enteropathogenic E. coli (EPEC). Of these, 10 (2.1%) were typical EPEC and 19  (4.0%) atypical EPEC. In addition, there were 26 cases (5.5%) of  enteroaggregative E. coli, 21 cases (4.4%) of enterotoxigenic E. coli, 7 cases  (1.4%) of enteroinvasive E. coli (EIEC), and 3 cases (0.6%) of enterohemorrhagic  E. coli. When comparing the frequencies of diarrheogenic E. coli, EPEC was the  only category for which significant differences were found between diarrhea and  control groups. A low frequency of EIEC was found, thus EIEC cannot be considered  to be a potential etiology agent of diarrhea. Simultaneous infections with two  pathogens were found in 39 diarrhea cases but not in controls, suggesting  associations among potential enteropathogens in the etiology of diarrhea. The  frequent association of diarrheogenic E. coli strains was significantly higher  than the probability of their random association, suggesting the presence of  facilitating factor(s).
JO  - Brazilian journal of medical and biological research = Revista brasileira de pesquisas medicas e biologicas
PB  - 
CY  - 
VL  - 39
IS  - 4
PG  - 507-517
SP  - 507
EP  - 517
AN  - 
DO  - 10.1590/s0100-879x2006000400011
UR  - 
NS  - 
N1  - 
ER  - 

TY  - JOUR
TI  - Human Campylobacter-associated enteritis on the Caribbean island of Barbados.
AU  - Workman, Suzanne N.
AU  - Sobers, Stephanie J.
AU  - Mathison, George E.
AU  - Lavoie, Marc C.
PY  - 2006
PD  - 2006 Apr
AB  - A longitudinal study of the incidence of Campylobacter enteritis in Barbados was undertaken from January 2000 to August 2003. Diarrheal stools received by the  central public health laboratory were cultured for Campylobacter. The number of  reported Campylobacter cases exceeded those of Shigella but were less than those  of Salmonella, and increased steadily with each year. Isolates from stools were  mainly C. jejuni (63.6%) and C. coli (31.8%). The highest isolation rate was  found in children 1-4 years of age (40.8%), followed by infants less than 1 year  of age (16.9%) and those 5-9 years of age (11.3%). The number of reported cases  was higher in March, from June to August, and in November and December. There was  no correlation between incidence and either rainfall, temperature, or humidity.  Further epidemiologic investigation of this disease is needed to evaluate risk  factors for Campylobacter infection and determine routes of transmission in  Barbados.
JO  - The American journal of tropical medicine and hygiene
PB  - 
CY  - 
VL  - 74
IS  - 4
PG  - 623-627
SP  - 623
EP  - 627
AN  - 
DO  - 
UR  - 
NS  - 
N1  - Josh Colston (2023-08-22 23:52:53)(Select): Also Shigella and Salmonella; 
ER  - 

TY  - JOUR
TI  - Clinic-based surveillance for bacterial- and rotavirus-associated diarrhea in Egyptian children.
AU  - Wierzba, Thomas F.
AU  - Abdel-Messih, Ibrahim Adib
AU  - Abu-Elyazeed, Remon
AU  - Putnam, Shannon D.
AU  - Kamal, Karim A.
AU  - Rozmajzl, Patrick
AU  - Ahmed, Salwa F.
AU  - Fatah, Abdel
AU  - Zabedy, Khaled
AU  - Shaheen, Hind I.
AU  - Sanders, John
AU  - Frenck, Robert
PY  - 2006
PD  - 2006 Jan
AB  - To identify enteropathogens for vaccine development, we implemented clinic-based surveillance for severe pediatric diarrhea in Egypt's Nile River Delta. Over 2  years, a physician clinically evaluated and obtained stool samples for  microbiology from patients with diarrhea and less than 6 years of age. In the  first (N = 714) and second clinic (N = 561), respectively, 36% (N = 254) and 46%  (N = 260) of children were infected with rotavirus, enterotoxigenic Escherichia  coli (ETEC), Campylobacter, or Shigella. When excluding mixed rotavirus-bacterial  infections, for the first and second clinic, 23% and 10% had rotavirus-associated  diarrhea, and 14% and 17% had ETEC-associated diarrhea, respectively.  Campylobacter-associated diarrhea was 1% and 3%, and Shigella-associated diarrhea  was 2% and 1%, respectively, for the two clinics. Rotavirus-associated diarrhea  peaked in late summer to early winter, while bacterial agents were prevalent  during summer. Rotavirus-associated cases presented with dehydration, vomiting,  and were often hospitalized. Children with Shigella- or Campylobacter-associated  diarrhea reported as watery diarrhea and rarely dysentery. ETEC did not have any  clinically distinct characteristics. For vaccine development and/or deployment,  our study suggests that rotavirus is of principle concern, followed by ETEC,  Shigella, and Campylobacter.
JO  - The American journal of tropical medicine and hygiene
PB  - 
CY  - 
VL  - 74
IS  - 1
PG  - 148-153
SP  - 148
EP  - 153
AN  - 
DO  - 
UR  - 
NS  - 
N1  - 
ER  - 

TY  - JOUR
TI  - Pathogens causing community gastroenteritis in Australia.
AU  - Sinclair, Martha I.
AU  - Hellard, Margaret E.
AU  - Wolfe, Rory
AU  - Mitakakis, Teresa Z.
AU  - Leder, Karin
AU  - Fairley, Christopher K.
PY  - 2005
PD  - 2005 Nov
AB  - BACKGROUND AND AIM: Many individuals with gastrointestinal symptoms do not seek medical attention and so there is little known about the pathogens involved in  most cases of community gastroenteritis. We aimed to identify the pathogens  responsible for community gastroenteritis and to examine the associated symptoms.  METHODS: In a prospective study of 2811 subjects over 15 months, fecal pathogens  were examined following highly credible gastroenteritis (HCG) events. The  population consisted of family units of at least two children (< or =15  years-old) and two adults each. Fecal samples were tested for a range of  bacterial, viral and protozoal pathogens. Gastroenteric episode duration and  symptoms such as vomiting, nausea and diarrhea were measured. RESULTS: One or  more pathogens were identified in 198 of a total 791 specimens collected.  Pathogens detected most often were Norovirus virus (10.7%), pathogenic E. coli  (6.7%), Campylobacter spp. (3.0%) and Giardia sp. (2.5%). Children were more  prone than adults to all the pathogens tested, except E. coli. Children infected  with Campylobacter were 8.3 times more likely (95% CI: 2.7-25.4) to have a longer  duration of diarrhea than children with Norovirus (P < 0.001). Similarly,  children infected with E. coli had increased persistence of diarrhea compared to  Norovirus (OR = 3.5; 95% CI: 1.3-9.5; P = 0.02). Infection with Norovirus in  children meant greater persistence of vomiting symptoms than infection with  Campylobacter (P = 0.005), E. coli (P = 0.03), or if no pathogen was identified  (P = 0.004). Adults usually vomited for fewer days than children while duration  of diarrhea was similar to children. CONCLUSIONS: Many of the pathogens  responsible for cases of gastroenteritis in the Australian community are likely  to go undetected by current surveillance systems and routine clinical practice.
JO  - Journal of gastroenterology and hepatology
PB  - 
CY  - 
VL  - 20
IS  - 11
PG  - 1685-1690
SP  - 1685
EP  - 1690
AN  - 
DO  - 10.1111/j.1440-1746.2005.04047.x
UR  - 
NS  - 
N1  - 
ER  - 

TY  - JOUR
TI  - Etiology and epidemiology of diarrhea in children in Hanoi, Vietnam.
AU  - Vu Nguyen, Trung
AU  - Le Van, Phung
AU  - Le Huy, Chinh
AU  - Nguyen Gia, Khanh
AU  - Weintraub, Andrej
PY  - 2006
PD  - 2006 Jul
AB  - OBJECTIVES: This paper provides a preliminary picture of diarrhea with regards to etiology, clinical symptoms, and some related epidemiologic factors in children  less than five years of age living in Hanoi, Vietnam. METHODS: The study  population included 587 children with diarrhea and 249 age-matched healthy  controls. The identification of pathogens was carried out by the conventional  methods in combination with ELISA, immunoseparation, and PCR. The antibiotic  susceptibility was determined by MIC following the NCCLS recommendations.  RESULTS: Of those with diarrhea, 40.9% were less than one year old and 71.0% were  less than two years old. A potential pathogen was identified in 67.3% of children  with diarrhea. They were group A rotavirus, diarrheagenic Escherichia coli,  Shigella spp, and enterotoxigenic Bacteroides fragilis, with prevalences of  46.7%, 22.5%, 4.7%, and 7.3%, respectively. No Salmonella spp or Vibrio cholerae  were isolated. Rotavirus and diarrheagenic E. coli were predominant in children  less than two years of age, while Shigella spp, and enterotoxigenic B. fragilis  were mostly seen in the older children. Diarrheagenic E. coli and Shigella spp  showed high prevalence of resistance to ampicillin, chloramphenicol, and to  trimethoprim/sulfamethoxazole. Children attending the hospitals had fever  (43.6%), vomiting (53.8%), and dehydration (82.6%). Watery stool was predominant  with a prevalence of 66.4%, followed by mucous stool (21.0%). The mean episodes  of stools per day was seven, ranging from two to 23 episodes. Before attending  hospitals, 162/587 (27.6%) children had been given antibiotics. Overall, more  children got diarrhea in (i) poor families; (ii) families where piped water and a  latrine were lacking; (iii) families where mothers washed their hands less often  before feeding the children; (iv) families where mothers had a low level of  education; (v) families where information on health and sanitation less often  reached their households. CONCLUSIONS: Group A rotavirus, diarrheagenic  Escherichia coli, Shigella spp, and enterotoxigenic Bacteroides fragilis play an  important role in causing diarrhea in children in Hanoi, Vietnam. Epidemiological  factors such as lack of fresh water supply, unhygienic septic tank, low family  income, lack of health information, and low educational level of parents could  contribute to the morbidity of diarrhea in children.
JO  - International journal of infectious diseases : IJID : official publication of the International Society for Infectious Diseases
PB  - 
CY  - 
VL  - 10
IS  - 4
PG  - 298-308
SP  - 298
EP  - 308
AN  - 
DO  - 10.1016/j.ijid.2005.05.009
UR  - 
NS  - VuNguyen 2006
N1  - 
ER  - 

TY  - JOUR
TI  - Detection and characterization of diarrheagenic Escherichia coli from young children in Hanoi, Vietnam.
AU  - Nguyen, Trung Vu
AU  - Le Van, Phung
AU  - Le Huy, Chinh
AU  - Gia, Khanh Nguyen
AU  - Weintraub, Andrej
PY  - 2005
PD  - 2005 Feb
AB  - Diarrhea continues to be one of the most common causes of morbidity and mortality among infants and children in developing countries. Escherichia coli is an  emerging agent among pathogens that cause diarrhea. The development of a highly  applicable technique for the detection of different categories of diarrheagenic  E. coli is important. We have used multiplex PCR by combining eight primer pairs  specific for enteroaggregative E. coli (EAEC), enteroinvasive E. coli (EIEC),  enterohemorrhagic E. coli, enteropathogenic E. coli (EPEC), and enterotoxigenic  E. coli (ETEC). This facilitates the identification of five different categories  of diarrheagenic E. coli from stool samples in a single reaction simultaneously.  The prevalences of diarrheagenic E. coli were 22.5 and 12% in the diarrhea group  and the control group, respectively. Among 587 fecal samples from Vietnamese  children under 5 years of age with diarrhea, this technique identified 132  diarrheagenic E. coli strains. This included 68 samples (11.6%) with EAEC, 12  samples (2.0%) with EIEC, 39 samples (6.6%) with EPEC, and 13 samples (2.2%) with  ETEC. Among the 249 age-matched controls, 30 samples were positive for  diarrheagenic E. coli. The distribution was 18 samples (7.2%) with EAEC, 11  samples (4.4%) with EPEC, and 1 sample (0.4%) with ETEC.
JO  - Journal of clinical microbiology
PB  - 
CY  - 
VL  - 43
IS  - 2
PG  - 755-760
SP  - 755
EP  - 760
AN  - 
DO  - 10.1128/JCM.43.2.755-760.2005
UR  - 
NS  - VuNguyen 2006
N1  - 
ER  - 

TY  - JOUR
TI  - Diarrhea caused by rotavirus in children less than 5 years of age in Hanoi, Vietnam.
AU  - Nguyen, Trung Vu
AU  - Le Van, Phung
AU  - Le Huy, Chinh
AU  - Weintraub, Andrej
PY  - 2004
PD  - 2004 Dec
AB  - Group A rotaviruses are the major cause of diarrhea in young children worldwide. From March 2001 to April 2002, 836 children less than 5 years of age were  investigated in Hanoi, Vietnam. This included 587 children with diarrhea and 249  age-matched controls. Group A rotavirus was identified in 46.7% of the children  with diarrhea and 3.6% of the controls, which was a significant difference.  Within the diarrhea group, the highest prevalence was seen in children from 13 to  24 months of age, and the prevalence was higher in males than in females. The  symptoms of acute diarrhea caused by rotavirus were watery diarrhea, vomiting,  fever, and dehydration. A higher prevalence of rotavirus detection was obtained  for children who had all of these symptoms, followed by those who had diarrhea  with vomiting-dehydration, fever-dehydration, and dehydration. The high rates  occurred from September to December, although the infection was encountered all  year round. In 58 patients (21.2% of the rotavirus-infected children), rotavirus  infection was detected in association with either diarrheagenic Escherichia coli  or Shigella spp. The most frequent combinations were rotavirus-enteroaggregative  E. coli and rotavirus-enteropathogenic E. coli. At least one enteropathogen was  identified from about 64% percent of the samples. The bacterial infection may not  have given rise to clinical symptoms of such severity. The present study  demonstrates the burden of rotavirus diarrhea in Hanoi, Vietnam. Continuous  surveillance of diarrhea caused by rotavirus in young children would play an  important role in diagnosis, treatment, and prophylaxis in order to improve the  health of children in Vietnam.
JO  - Journal of clinical microbiology
PB  - 
CY  - 
VL  - 42
IS  - 12
PG  - 5745-5750
SP  - 5745
EP  - 5750
AN  - 
DO  - 10.1128/JCM.42.12.5745-5750.2004
UR  - 
NS  - VuNguyen 2006
N1  - 
ER  - 

TY  - JOUR
TI  - Epidemiology and clinical manifestation of rotavirus and norwalk-like viruses in Thai children.
AU  - Veeravigrom, Montida
AU  - Theamboonlers, Apiradee
AU  - Poovorawan, Yong
PY  - 2004
PD  - 2004 Sep
AB  - Acute gastroenteritis is one of the most common diseases affecting children and rotavirus is the major etiological agent worldwide. Although the role of  rotavirus as a causal agent of gastroenteritis has been previously established in  Thailand, little is known about the epidemiology of Norwalk-like viruses. The  present study was designed to determine the epidemiology and clinical  manifestation of Norwalk-like viruses in comparison with rotavirus in Thailand.  One hundred and one children with watery diarrhea between November 2002 and  October 2003 were recruited into the study. The clinical data and stool specimens  were collected for clinical analysis and rotavirus and Norwalk-like virus  detection. Rotavirus and Norwalk-like viruses were detected viral agent by RT-PCR  method. Of 101 stool samples obtained, rotavirus was detected in 25/101 (24.7%).  Norwalk-like viruses were detected in 23/101 (22.7%). Dual infections were  detected in 6/101 (5.9%). Rotavirus and Norwalk-like viruses peaked in the winter  time. Clinical manifestations of rotavirus and Norwalk-like viruses were watery  stool, nausea, vomiting, abdominal pain and fever Norwalk-like viruses and  rotavirus were the most common etiologic agents in children with acute  gastroenteritis in Thailand Epidemiology and clinical manifestations of rotavirus  and Norwalk-like viruses were not different.
JO  - Journal of the Medical Association of Thailand = Chotmaihet thangphaet
PB  - 
CY  - 
VL  - 87 Suppl 2
IS  - 
PG  - S50-54
SP  - S50
EP  - 54
AN  - 
DO  - 
UR  - 
NS  - 
N1  - 
ER  - 

TY  - JOUR
TI  - Epidemiological aspects of human rotavirus infection in children hospitalized with acute gastroenteritis in an area of northern Italy.
AU  - Medici, Maria Cristina
AU  - Martinelli, Monica
AU  - Arcangeletti, Maria Cristina
AU  - Pinardi, Federica
AU  - De Conto, Flora
AU  - Dodi, Icilio
AU  - Virdis, Raffaele
AU  - Abelli, Laura Anna
AU  - Aloisi, Annalisa
AU  - Zerbini, Laura
AU  - Valcavi, Pierpaolo
AU  - Calderaro, Adriana
AU  - Bernasconi, Sergio
AU  - Izzi, Gian Carlo
AU  - Dettori, Giuseppe
AU  - Chezzi, Carlo
PY  - 2004
PD  - 2004 Aug
AB  - Human rotavirus (HRV) is recognized as the most common cause of severe gastroenteritis in children under 5 years of age. Due to the lack of recent  reports about the surveillance of HRV infection in Italy, in this study we  assessed the prevalence rate of HRV infection on 1,340 stool samples belonging to  1,264 pediatric patients hospitalized with acute gastroenteritis in the period  January 2000--December 2002. The stool samples were submitted to virological  investigations by electron microscopy (EM) and conventional cell culture, as well  as from January 2002 by RT-PCR for norovirus detection. Reovirus-like particles  observed by EM were identified by electropherotyping. Single HRV infections were  detected in 302 cases (23.9%, ranging from 19.1% in 2000 to 30.2% in 2001). Mixed  infections were observed in 28 cases in which HRV was found to be associated with  adenovirus in 16 cases (1.3%), with picornavirus in 4 (0.3%), and with norovirus  in 8 (2.1% of the 388 cases examined in 2002). The 3 major epidemic periods of  HRV infections were March--May 2000 (66 cases), December 2000--May 2001 (128  cases) and September 2001--April 2002 (105 cases) with peaks in March, January  and March, and January, respectively. In the periods of major incidence, single  HRV infection accounted even for 52.5% of the gastroenteritis cases monthly  examined. According to age distribution, 68.9% (208 cases) of HRV infected  children was under 4 years (69.6%: 230/330 cases, including mixed infections) and  16.9% (51 cases) was in the 5-12-year age-group. The epidemiological aspects of  HRV infection, also compared to other enteric virus infections, will contribute  to assess the magnitude of the problem of HRV in different settings and to devise  strategies for intervention.
JO  - Acta bio-medica : Atenei Parmensis
PB  - 
CY  - 
VL  - 75
IS  - 2
PG  - 100-106
SP  - 100
EP  - 106
AN  - 
DO  - 
UR  - 
NS  - 
N1  - 
ER  - 

TY  - JOUR
TI  - Antimicrobial resistance in selected bacterial enteropathogens in north India.
AU  - Taneja, Neelam
AU  - Mohan, Balvinder
AU  - Khurana, Sumeeta
AU  - Sharma, Meera
PY  - 2004
PD  - 2004 Jul
AB  - BACKGROUND & OBJECTIVES: The resistance of enteropathogenic bacteria to commonly prescribed antibiotics is increasing both in developing as well as in developed  countries. Resistance has emerged even to newer, more potent antimicrobial  agents. The present study was therefore undertaken to report the current  antibiotic resistance in common bacterial enteropathogens isolated in a tertiary  care hospital in north India. METHODS: Faecal samples from 1802 patients were  cultured for common bacterial enteropathogens and identified by standard methods.  Antibiotic susceptibility was done by Stoke's disk diffusion method. The clinical  and demographic profile of the patients was noted. RESULTS: Stool specimens from  119 (88 male, 31 female) patients yielded Shigella, Salmonella, Vibrio cholerae  or Aeromonas. Fifty two per cent (62/119) of patients were children and 70 per  cent were below the age of 5 yr. Twenty seven patients developed hospital  acquired diarrhoea. Among all enteropathogens, Shigella spp. was the commonest  followed by non-typhoidal Salmonella (27), V. cholerae O1 El tor serotype Ogawa  (19), Aeromonas spp. (14), Salmonella Typhi and S. paratyphi A (2 isolates each).  Resistance to antimicrobial agents was common among all pathogens. Among  shigellae an overall resistance of 63.6, 58.1 and 16.3 per cent was observed for  nalidixic acid, cotrimoxazole and furazolidone respectively. Seven isolates of  Shigella were resistant to ciprofloxacin, (18.5%) of non-typhoidal salmonellae  were resistant to ciprofloxacin. V. cholerae were generally susceptible to  tetracycline (only 1 isolate out of 13 resistant) and other drugs except  nalidixic acid (89.5% resistance) and cotrimoxazole (77.8% resistance).  INTERPRETATION & CONCLUSION: Enteropathogens have developed high level resistance  to first line agents used for empiric treatment of diarrhoea. Progressively  increasing resistance to ciprofloxacin is a serious cause of concern.
JO  - The Indian journal of medical research
PB  - 
CY  - 
VL  - 120
IS  - 1
PG  - 39-43
SP  - 39
EP  - 43
AN  - 
DO  - 
UR  - 
NS  - 
N1  - 
ER  - 

TY  - JOUR
TI  - Enteropathogens associated with cases of gastroenteritis in a rural population in Jordan.
AU  - Nimri, L. F.
AU  - Meqdam, M.
PY  - 2004
PD  - 2004 Jul
AB  - Stool specimens were collected from 180 patients belonging to a population of recently settled Bedouins in Jordan who presented with acute or persistent  diarrhoea and other symptoms, and from 100 non-diarrhoeal controls. All samples  were examined for parasites and bacterial pathogens by culture and PCR. Bacterial  isolates were tested for their susceptibility to common antimicrobial agents.  Pathogens and potential enteropathogens were identified from 140 (77.8%) of the  patients, with more than one pathogen being recovered from 67 (37.2%) patients.  Potentially pathogenic parasites were observed in 90 (50%) patients; those that  were associated significantly with diarrhoea were Giardia lamblia, Blastocystis  hominis, Cryptosporidium spp., Entamoeba histolytica and Cyclospora cayetanensis.  Pathogenic bacteria were isolated from 72 (40%) patients, and, of these, 62.5%  were resistant to at least one antibiotic, and 30.6% of these were  multiresistant. Diarrhoeagenic Escherichia coli strains were found in 14.3% of  the patients and 2.9% of the control subjects (not statistically significant).  The most common enteropathogenic bacteria found were Shigella spp., Campylobacter  jejuni and Yersinia enterocolitica. Unusual bacterial species were the  predominant organisms recovered in a few cases and could represent a possible  cause of diarrhoea. Overall, there was a high endemicity of diarrhoeal disease in  the area studied. Risk factors that correlated significantly with contracting  diarrhoea were socio-economic status, education, use of unchlorinated well or  tank water, and a low level of personal hygiene.
JO  - Clinical microbiology and infection : the official publication of the European Society of Clinical Microbiology and Infectious Diseases
PB  - 
CY  - 
VL  - 10
IS  - 7
PG  - 634-639
SP  - 634
EP  - 639
AN  - 
DO  - 10.1111/j.1469-0691.2004.00891.x
UR  - 
NS  - 
N1  - 
ER  - 

TY  - JOUR
TI  - Prevalence of childhood diarrhoea-associated Escherichia coli in Thailand.
AU  - Ratchtrachenchai, Orn-Anong
AU  - Subpasu, Sarayoot
AU  - Hayashi, Hideo
AU  - Ba-Thein, William
PY  - 2004
PD  - 2004 Mar
AB  - Escherichia coli isolates (n=2629) were collected between 1996 and 2000 from 2100 Thai children less than 12 years of age with acute diarrhoea. Enterotoxigenic  (ETEC), enteroinvasive (EIEC), Shiga-toxin-producing (STEC), enteropathogenic  (EPEC) and enteroaggregative (EAEC) E. coli were identified by their virulence  marker profiles, as determined by multiplex PCR, and HeLa cell-adherence  patterns. Serogroups of isolates were determined using 43 monovalent O antisera.  Of 2629 isolates, 16.9% were identified as diarrhoeagenic E. coli, and the mean  isolation rates per year were 10.2% for EAEC (range 8-12.5%), 3.2% for EPEC  (0-8%), 3.0% for ETEC (2-5.4%), 0.5% for EIEC (0-1%) and 0.04 % for STEC  (0-0.1%). The isolation rates of pathotypes from four different age groups (0-5  months, 6-11 months, 1-2 years and 2-12 years) in 905 children whose ages were  recorded were respectively 19.3, 18.2, 9.1 and 8.1% for EAEC, 3.1, 4.3, 1.7 and  2.2% for EPEC and 2.6, 2.3, 1.3 and 5% for ETEC. About 38% of diarrhoeagenic E.  coli, including 55.1, 66.7, 100, 45.9 and 29%, respectively, of ETEC, EIEC, STEC,  EPEC and EAEC, and 24% of non-diarrhoeagenic E. coli were O-antigen typable. Only  four serogroups (9.3%) were restricted to single pathotypes, whereas 27  serogroups (62.8%) were not restricted to any pathotype. This study shows that  EAEC are the most prevalent diarrhoea-associated pathotype in Thai children.
JO  - Journal of medical microbiology
PB  - 
CY  - 
VL  - 53
IS  - Pt 3
PG  - 237-243
SP  - 237
EP  - 243
AN  - 
DO  - 10.1099/jmm.0.05413-0
UR  - 
NS  - 
N1  - 
ER  - 

TY  - JOUR
TI  - Acute viral gastroenteritis: proportion and clinical relevance of multiple infections in Spanish children.
AU  - Román, Enriqueta
AU  - Wilhelmi, Isabel
AU  - Colomina, Javier
AU  - Villar, Joaquín
AU  - Luz Cilleruelo, María
AU  - Nebreda, Verónica
AU  - Del Alamo, Manuel
AU  - Sánchez-Fauquier, Alicia
PY  - 2003
PD  - 2003 May
AB  - Dual infections associated with acute infectious diarrhoea and its microbiological, epidemiological and clinical findings have been evaluated in  patients selected from a comprehensive survey of children under 4 years old,  admitted to hospital emergency rooms from October 1996 to November 1997. A total  of 820 children (433 males and 387 females) were enrolled. Stools were tested for  rotavirus, adenovirus, astrovirus and bacterial enteropathogens. Patients were  grouped according to age, and the seasonality of mixed infections was evaluated.  Clinical trends and severity of gastrointestinal disease by Ruuska's score were  also analysed. Mixed infections were identified in 39 cases (5 %), of which 23  were males and 16 were females. The majority of cases were in the 7-18-month age  group (26 cases) and occurred in autumn (67 %). Virus-virus co-infections were  more frequent (26/39) than virus-bacteria co-infections (13/39). More than two  infectious agents were detected in only four cases. The most common viral  co-infections were rotavirus-astrovirus (13/26) and rotavirus-adenovirus (10/26).  The present report is the first prospective analysis of clinical-epidemiological  trends of dual infections in young Spanish children with acute viral  gastroenteritis. Our results emphasize the clinical importance of mixed  infections as a cause of severe diarrhoea in children.
JO  - Journal of medical microbiology
PB  - 
CY  - 
VL  - 52
IS  - Pt 5
PG  - 435-440
SP  - 435
EP  - 440
AN  - 
DO  - 10.1099/jmm.0.05079-0
UR  - 
NS  - 
N1  - 
ER  - 

TY  - JOUR
TI  - A study of diarrhoea among children in eastern Nepal with special reference to rotavirus.
AU  - Shariff, M.
AU  - Deb, M.
AU  - Singh, R.
PY  - 2003
PD  - 2003 Apr-Jun
AB  - PURPOSE: To examine the incidence of Rotavirus infection in children below five years of age. METHODS: Faecal samples from 160 children under five years of age  with acute gastroenteritis were collected over a period of one year from July  1999 to June 2000. These were studied for the presence of Rotavirus antigen by  enzyme immuno assay (EIA). RESULTS: Rota antigen could be detected in 62 (38.7%)  samples. Co-infection with other parasites or bacterial pathogens in presence of  Rota antigen was also demonstrated. Forty one (66.4%) children were admitted for  hospital care. Forty two samples positive by EIA were further tested by latex  agglutination (LA) to consider introducing this test routinely in clinical  laboratory. Although a rapid and convenient test, LA failed to demonstrate  antigen in 15 (35.6%) of the samples. CONCLUSIONS: Rotavirus infection of  children in Nepal is reported for the first time. EIA was found to be more  sensitive than LA for the detection of Rotavirus antigen in faecal samples.
JO  - Indian journal of medical microbiology
PB  - 
CY  - 
VL  - 21
IS  - 2
PG  - 87-90
SP  - 87
EP  - 90
AN  - 
DO  - 
UR  - 
NS  - 
N1  - Josh Colston (2023-09-27 05:38:44)(Select): They tested for other pathogens but only really report rotavirus.; 
ER  - 

TY  - JOUR
TI  - Diarrheagenic Escherichia coli isolated from stools of sporadic cases of diarrheal illness in Osaka City, Japan between 1997 and 2000: prevalence of  enteroaggregative E. coli heat-stable enterotoxin 1 gene-possessing E. coli.
AU  - Nishikawa, Yoshikazu
AU  - Zhou, Zhijiang
AU  - Hase, Atsushi
AU  - Ogasawara, Jun
AU  - Kitase, Teruyo
AU  - Abe, Niichiro
AU  - Nakamura, Hiromi
AU  - Wada, Takayuki
AU  - Ishii, Eiji
AU  - Haruki, Kosuke
PY  - 2002
PD  - 2002 Dec
AB  - Diarrheagenic Escherichia coli (DEC) represents an elusive target, since they are not easily distinguished from fecal coliforms. To clarify if DEC are prevalent  among sporadic cases of diarrheal illness in Osaka City, Japan, diarrheal  specimens were examined for E. coli that were enterohemorrhagic (EHEC),  enteropathogenic (EPEC), enterotoxigenic (ETEC), enteroinvasive (EIEC), or  enteroaggregative (EAggEC). EAST1EC, a strain of E. coli that does not possess  any diarrheagenic characteristics except the EAggEC heat-stable toxin 1 (EAST1)  gene, was also included as a possible DEC. A total of 924 specimens were examined  between July 1997 and March 2000. DEC and Salmonella were isolated from 7.3%  (67/924) and 6.8% (63/924) of specimens, respectively. DEC was therefore as  prevalent as Salmonella among sporadic cases. The 67 strains were composed of 17  EPEC (26%), 10 EHEC (15%), four ETEC (6%), 13 EAggEC (20%), and 23 EAST1EC (35%),  including two strains of EAST1EC O166:H15. Although PCR and tissue culture  adhesion tests were useful to detect DEC, the effectiveness of serotyping was  limited: only 40 strains (17.5%) out of 229 isolates that had been assumed to be  enterovirulent on the basis of their O antigen were recognized to be  diarrheagenic. In conclusion, not only EHEC but also the other subgroups of DEC,  including EAST1EC, seem to play an important role in causing sporadic diarrheal  illnesses. Methods to detect and unified criteria to identify various kinds of  DEC are strongly desired.
JO  - Japanese journal of infectious diseases
PB  - 
CY  - 
VL  - 55
IS  - 6
PG  - 183-190
SP  - 183
EP  - 190
AN  - 
DO  - 
UR  - 
NS  - 
N1  - Margaret Kosek (2023-11-29 07:26:15)(Select): use table 3 for results, not all of the other various diagnostics; 
ER  - 

TY  - JOUR
TI  - Surveillance of bacterial pathogens of diarrhea disease in Indonesia.
AU  - Oyofo, Buhari A.
AU  - Lesmana, Murad
AU  - Subekti, Decy
AU  - Tjaniadi, Periska
AU  - Larasati, Wita
AU  - Putri, Maidy
AU  - Simanjuntak, Cyrus H.
AU  - Punjabi, Narain H.
AU  - Santoso, Wasis
AU  - Muzahar
AU  - Sukarma
AU  - Sriwati
AU  - Sarumpaet, Soritua
AU  - Abdi, Mursad
AU  - Tjindi, Ramadhan
AU  - Ma'ani, Hanifah
AU  - Sumardiati, Atiek
AU  - Handayani, Hilda
AU  - Campbell, James R.
AU  - Alexander, William K.
AU  - Beecham, H. James 3rd
AU  - Corwin, Andrew L.
PY  - 2002
PD  - 2002 Nov
AB  - Emerging or reemerging infections due to bacterial disease may be a local, regional or global problem. Bacterial acute gastroenteritis is a potential cause  of substantial morbidity in travelers and deployed U.S. military personnel. A  surveillance study was conducted over a two-year period in Indonesia among 6760  patients with debilitating diarrheal diseases. Of the 6,760 patients, 587 (9%) of  the patient stools were positive for bacteria. The proportions of bacteria  isolated from the 587 patients were: Shigella flexneri (39%), Salmonella spp.  (26%), Vibrio spp. (17%), S. sonnei (7%), Campylobacter jejuni (4.4%), Salmonella  typhi (3%) and S. dysenteriae (2.3%). Shigella flexneri was the most prevalent  pathogen isolated, over Vibrio spp. No V. cholerae was isolated in the cities of  Pontianak, Padang or Batam in Indonesia. Shigella dysenteriae reemergence was  noted in Bali, Kalimantan, Batam and Jakarta after an absence of 15 years.  Isolation of a high proportion of S. flexneri, and Vibrio spp. occurred during  the rainy months. All bacterial isolates were susceptible to quinolones, with the  exception of C. jejuni and Salmonella spp., which were resistant to  ciprofloxacin, norfloxacin and nalidixic acid. Our findings highlight the decline  of V. cholerae, the rise of S. flexneri and the reemergence of S. dysenteriae in  Indonesia. The study also documents the emergence of quinolone-resistant  Campylobacter spp. in the Indonesia archipelago.
JO  - Diagnostic microbiology and infectious disease
PB  - 
CY  - 
VL  - 44
IS  - 3
PG  - 227-234
SP  - 227
EP  - 234
AN  - 
DO  - 10.1016/s0732-8893(02)00454-6
UR  - 
NS  - 
N1  - 
ER  - 

TY  - JOUR
TI  - Enteropathogens associated with acute diarrhea in community and hospital patients in Jakarta, Indonesia.
AU  - Oyofo, Buhari A.
AU  - Subekti, Decy
AU  - Tjaniadi, Periska
AU  - Machpud, Nunung
AU  - Komalarini, S.
AU  - Setiawan, B.
AU  - Simanjuntak, C.
AU  - Punjabi, Narain
AU  - Corwin, Andrew L.
AU  - Wasfy, Momtaz
AU  - Campbell, James R.
AU  - Lesmana, Murad
PY  - 2002
PD  - 2002 Oct 11
AB  - The prevalence of bacteria, parasite and viral pathogens in 3875 patients with diarrhea in community and hospital settings from March 1997 through August 1999  in Jakarta, Indonesia was determined using routine bacteriology and molecular  assay techniques. Bacterial pathogens isolated from hospital patients were, in  decreasing frequency, Vibrio cholerae O1, Shigella flexneri, Salmonella spp. and  Campylobacter jejuni, while S. flexneri, V. cholerae O1, Salmonella spp. and C.  jejuni were isolated from the community patients. V. cholerae O1 was isolated  more frequently (P<0.005) from the hospital patients than the community patients.  Overall, bacterial pathogens were isolated from 538 of 3875 (14%) enrolled cases  of diarrhea. Enterotoxigenic Escherichia coli were detected in 218 (18%) of 1244  rectal swabs. A small percentage of enterohemorrhagic E. coli (1%) and of  Clostridium difficile (1.3%) was detected. Parasitic examination of 389 samples  resulted in 43 (11%) positives comprising Ascaris lumbricoides (1.5%),  Blastocystis hominis (5.7%), Giardia lamblia (0.8%), Trichuris trichiura (2.1%)  and Endolimax nana (0.5%). Rotavirus (37.5%), adenovirus (3.3%) and Norwalk-like  virus (17.6%) were also detected. Antimicrobial resistance was observed among  some isolates. Bacterial isolates were susceptible to quinolones, with the  exception of some isolates of C. jejuni which were resistant to ciprofloxacin,  nalidixic acid and norfloxacin. Data obtained from this community- and  hospital-based study will enable the Indonesian Ministry of Health to plan  relevant studies on diarrheal diseases in the archipelago.
JO  - FEMS immunology and medical microbiology
PB  - 
CY  - 
VL  - 34
IS  - 2
PG  - 139-146
SP  - 139
EP  - 146
AN  - 
DO  - 10.1111/j.1574-695X.2002.tb00615.x
UR  - 
NS  - 
N1  - 
ER  - 

TY  - JOUR
TI  - [Etiologic profile of acute diarrhea in children in São Paulo].
AU  - Souza, Eloisa C.
AU  - Martinez, Marina B.
AU  - Taddei, Carla R.
AU  - Mukai, Lilian
AU  - Gilio, Alfredo E.
AU  - Racz, Maria L.
AU  - Silva, Luzinete
AU  - Ejzenberg, Bernardo
AU  - Okay, Yassuhiko
PY  - 2002
PD  - 2002 Jan-Feb
AB  - OBJECTIVE: To evaluate the etiologic profile of acute diarrhea in socioeconomically deprived children assisted at a regional pediatric emergency  care service. METHODS: During two years all children with acute diarrhea assisted  at a previously established day and week time schedule were included in the  study. Other selective criteria were: a) age less than 5 years; b) nonuse of  antibiotics in the previous month; and c) no travel outside the city in the  previous month. Stool examination was used for the detection of the following  microorganisms: a) rotavirus (immunofluorescence and  counterimmunoelectrophoresis); b) bacteria - culture in MacConkey agar, SS agar,  Columbia agar, bright green, serotyping, detection of toxins - INV, LT,ST,SLT I,  SLT II, Sereny test, detection of virulence factors- EAF, eae, BFP; and c)  protozoa (Hoffman and Faust). In the same period, a control group without  diarrhea was also evaluated for the same fecal pathogens. RESULTS: Between March  1994 and June 1996, 154 children with acute diarrhea (AD) and 42 control children  (WAD), that is, without acute diarrhea, were selected. In the AD group,  intestinal pathogens were detected in 112 (72.8%) cases, and in 9 (21.5%) cases  in the WAD group. The association of two or more intestinal pathogens occurred in  47 (30.5%) cases in the AD group, and in 3 (7.1%) cases in the WAD group. The  pathogens identified in the AD cases were: Rotavirus: 32 (20.8%), bacteria: 53  (34.4%), both: 25 (16.2%), and 2 (1.4%) with Giardia lamblia (in one case  associated with Rotavirus and in another one associated with bacteria). In the  WAD group, only bacteria were detected in 8 (19.1%) cases, and bacteria  associated with Giardia lamblia in 1 (2.4%) case. Altogether, there were 105  bacteria isolated in the AD group: 90 were Escherichia coli (EPEC 27, DAEC 24,  ETEC 21, EAEC 18), 12 were Shigella sp, 2 were Salmonella sp, and one was  Yersinia sp. Children with mixed infections (viral and bacterial) had increased  incidence of severe vomiting, dehydration and hospitalization. CONCLUSIONS:  Bacteria were the most frequent pathogens detected in acute diarrhea cases, among  which Escherichia coli was highly predominant. The majority of Escherichia coli  strains belong to non-EPEC varieties, strains that are not routinely evaluated in  clinical laboratories of pathology. Rotavirus was found in a great number of  diarrhea cases, often associated with bacteria. Protozoa showed reduced  importance.
JO  - Jornal de pediatria
PB  - 
CY  - 
VL  - 78
IS  - 1
PG  - 31-38
SP  - 31
EP  - 38
AN  - 
DO  - 
UR  - 
NS  - 
N1  - 
ER  - 

TY  - JOUR
TI  - Seasonal distribution of enteropathogens detected from diarrheal stool and water samples collected in Kathmandu, Nepal.
AU  - Ono, K.
AU  - Rai, S. K.
AU  - Chikahira, M.
AU  - Fujimoto, T.
AU  - Shibata, H.
AU  - Wada, Y.
AU  - Tsuji, H.
AU  - Oda, Y.
AU  - Rai, G.
AU  - Shrestha, C. D.
AU  - Masuda, K.
AU  - Shrestha, H. G.
AU  - Matsumura, T.
AU  - Hotta, H.
AU  - Kawamura, T.
AU  - Uga, S.
PY  - 2001
PD  - 2001 Sep
AB  - A total of 334 diarrheal fecal samples (from 210 males and 124 females) collected in Kathmandu, Nepal, were studied for various kinds of enteropathogens. Overall,  33% (111/334) fecal samples were positive for one or more enteropathogens. There  was no difference in detection rates between males and females. Enteropathogen  detection rates in summer, winter, spring, and autumn were 61% (40/66), 52%  (45/87), 31% (25/81), and 25% (25/100), respectively. Altogether eight species of  bacteria, three genera of viruses, and five species of protozoan parasites were  detected with considerable seasonal variations. Among the bacterial isolates,  enteropathogenic Escherichia coli topped the list followed by Vibrio sp. Only one  sample had Shigella (S. sonnei). Rotavirus type A was the most frequently  detected among the enteric viruses, followed by human enterovirus and human  adenovirus, respectively. Among the enteric protozoan parasites, Giardia  intestinalis was the most frequently detected followed by Cryptosporidium parvum.  Detection of bacterial and protozoan pathogens showed a slightly high tendency in  the summer season compared with that in the other seasons (p>0.05), whereas the  detection of viruses was significantly high in the winter season (p<0.05). Of the  total 57 water samples, 43 (75%) showed one or more bacterial species out of  which 51% (22/43) were E. coli. Among the E. coli isolates, 68% were EPEC.  Enterohemorrhagic E. coli (O157) was not detected.
JO  - The Southeast Asian journal of tropical medicine and public health
PB  - 
CY  - 
VL  - 32
IS  - 3
PG  - 520-526
SP  - 520
EP  - 526
AN  - 
DO  - 
UR  - 
NS  - 
N1  - 
ER  - 

TY  - JOUR
TI  - Acute diarrhoea in children treated in an outpatient setting in Athens, Greece.
AU  - Maltezou, H. C.
AU  - Zafiropoulou, A.
AU  - Mavrikou, M.
AU  - Bozavoutoglou, E.
AU  - Liapi, G.
AU  - Foustoukou, M.
AU  - Kafetzis, D. A.
PY  - 2001
PD  - 2001 Aug
AB  - OBJECTIVE: To describe the epidemiology and aetiology of acute diarrhoea among children treated exclusively in an outpatient setting in Greece. METHODS: During  1999, children with acute diarrhoea who attended the emergency department of our  hospital were prospectively studied. Patients requiring hospitalization were  excluded. Stool specimens were tested microscopically, for bacterial  enteropathogens by standard and selective medium cultures and for rotavirus and  adenovirus by latex agglutination test. RESULTS: One hundred and thirty-two  children (median age: 2 years) were included in the study; an enteropathogen was  detected in 63 (48%) of them. Isolates included rotavirus (19 patients),  Salmonella sp (12), Campylobacter sp (10), Aeromonas sp (9), enteropathogenic  Escherichia coli (6), adenovirus (6), Giardia lamblia (4), Yersinia  enterocolitica (2) and Shigella sp (1). Half of the bacterial cases occurred from  August to October, and two rotavirus-associated peaks occurred during February  and August. Acute diarrhoea caused by viruses affected exclusively children under  six years of age, mainly those attending day care centres. Macroscopic blood in  stools was reported only among patients with a bacterial infection. Socioeconomic  characteristics were not helpful in differentiating disease due to specific  enteropathogens. CONCLUSIONS: Bacterial enteropathogens account for a significant  proportion of acute diarrhoea in children treated in the outpatient setting in  Greece. Rotavirus is also a frequent cause affecting mostly younger children and  those attending day care centers. The presence of blood in stools and the  seasonality of bacterial infections may enable their presumptive diagnosis.
JO  - The Journal of infection
PB  - 
CY  - 
VL  - 43
IS  - 2
PG  - 122-127
SP  - 122
EP  - 127
AN  - 
DO  - 10.1053/jinf.2001.0844
UR  - 
NS  - 
N1  - 
ER  - 

TY  - JOUR
TI  - Antimicrobial-resistant bacterial diarrhea in rural western Kenya.
AU  - Shapiro, R. L.
AU  - Kumar, L.
AU  - Phillips-Howard, P.
AU  - Wells, J. G.
AU  - Adcock, P.
AU  - Brooks, J.
AU  - Ackers, M. L.
AU  - Ochieng, J. B.
AU  - Mintz, E.
AU  - Wahlquist, S.
AU  - Waiyaki, P.
AU  - Slutsker, L.
PY  - 2001
PD  - 2001 Jun 1
AB  - Bacterial diarrheal diseases cause substantial morbidity and mortality in sub-Saharan Africa, but data on the epidemiology and antimicrobial susceptibility  patterns of enteric bacterial pathogens are limited. Between May 1997 and April  1998, a clinic-based surveillance for diarrheal disease was conducted in Asembo,  a rural area in western Kenya. In total, 729 diarrheal specimens were collected,  and 244 (33%) yielded >or=1 bacterial pathogen, as determined by standard culture  techniques; 107 (44%) Shigella isolates, 73 (30%) Campylobacter isolates, 45  (18%) Vibrio cholerae O1 isolates, and 33 (14%) Salmonella isolates were  identified. Shigella dysenteriae type 1 accounted for 22 (21%) of the Shigella  isolates. Among 112 patients empirically treated with an antimicrobial agent and  whose stool specimens yielded isolates on which resistance testing was done, 57  (51%) had isolates that were not susceptible to their antimicrobial treatment.  Empiric treatment strategies for diarrheal disease in western Kenya need to be  reevaluated, to improve clinical care.
JO  - The Journal of infectious diseases
PB  - 
CY  - 
VL  - 183
IS  - 11
PG  - 1701-1704
SP  - 1701
EP  - 1704
AN  - 
DO  - 10.1086/320710
UR  - 
NS  - 
N1  - 
ER  - 

TY  - JOUR
TI  - Childhood cryptosporidiosis and intestinal parasitosis in association with diarrhoea in Kwara State, Nigeria.
AU  - Nwabuisi, C.
PY  - 2001
PD  - 2001 Apr-Jun
AB  - The faecal samples of one-hundred and ninety eight children aged 0-14 years with diarrhoea or loose watery stools attending the University of Ilorin Teaching  Hospital (U.I.T.H) over a period of 18 months were examined for Cryptosporidium  and other intestinal parasites, using a light microscope for direct smear and  after concentration for formol-either method and staining with safranin-methylene  blue technique. Thirty (15.1%) samples were positive for Crptospo-ridium oocyst  while seventy (35.3%) were positive for regular intestinal parasites. The  male-female ratio for positive cases for the two groups of entric pathogens were  1.3:1 and 3:2 respectively. Concomitant oocyst secretion occurred with other  intestinal parasites except for hookworm. Also, the usual intestinal parasites  were found more commonly in diarrhoea stools than in control stools where no  oocyst was detected. 86.7% oocyst secretion occurred in the 0-2 years age group,  but oocysts were not encountered after the age of 4 years. There was a positive  correlation between Cryptosporidiosis and other intestinal parasitic agents of  diarrhoea (P<0.01). The health implications of these findings are fully  discussed.
JO  - West African journal of medicine
PB  - 
CY  - 
VL  - 20
IS  - 2
PG  - 165-168
SP  - 165
EP  - 168
AN  - 
DO  - 
UR  - 
NS  - 
N1  - 
ER  - 

TY  - JOUR
TI  - Astrovirus diarrhea in Egyptian children.
AU  - Naficy, A. B.
AU  - Rao, M. R.
AU  - Holmes, J. L.
AU  - Abu-Elyazeed, R.
AU  - Savarino, S. J.
AU  - Wierzba, T. F.
AU  - Frenck, R. W.
AU  - Monroe, S. S.
AU  - Glass, R. I.
AU  - Clemens, J. D.
PY  - 2000
PD  - 2000 Sep
AB  - This study describes the epidemiology of astrovirus diarrhea among a population-based cohort of 397 children aged <3 years residing in rural Egypt  from 1995 to 1998. The age-specific incidence rates of astrovirus diarrheal  episodes per person-year were 0.38 for infants aged <6 months, 0.40 for those  aged 6-11 months, 0.16 for those aged 12-23 months, and 0.05 for those aged 24-35  months. The overall incidence rate of astrovirus diarrhea was the same as that of  rotavirus diarrhea, 0.19 episodes per person-year. Astrovirus infection was  pathogenic and associated with severe dehydration in 17% of the cases. The most  frequent serotype was HAstV-1, and, in order of decreasing frequency, HAstV-5,  HAstV-8 and HAstV-3, HAstV-6, HAstV-4, and HAstV-2. In determining whether  astrovirus diarrhea was associated with a reduced incidence of subsequent  disease, there was evidence to suggest HAstV-1 homotypic immunity but not  heterotypic immunity. Because we observed 38% of the incidence of astrovirus  diarrhea to occur in infants aged <6 months, a candidate astrovirus vaccine would  have to confer immunity very early in life.
JO  - The Journal of infectious diseases
PB  - 
CY  - 
VL  - 182
IS  - 3
PG  - 685-690
SP  - 685
EP  - 690
AN  - 
DO  - 10.1086/315763
UR  - 
NS  - 
N1  - Josh Colston (2024-08-21 04:05:46)(Select): No denominators given for tested stool samples.; Josh Colston (2023-09-04 23:47:47)(Select): Cohort. Multiple samples per child.; 
ER  - 

TY  - JOUR
TI  - Gastrointestinal infections presenting in general practice in Scotland.
AU  - Noone, A.
AU  - Cossar, J.
AU  - Spence, G.
AU  - Allardice, G.
AU  - Girdwood, T.
PY  - 2000
PD  - 2000 Jul
AB  - OBJECTIVES: To determine the incidence of gastrointestinal infections (GII) presenting to general practitioners (GPs) in Scotland, To record the demographic  and clinical characteristics of persons presenting with GII, To determine the  proportion and characteristics of GII investigated in the laboratory, To report  on the microbiological aetiology of the GII. DESIGN: Descriptive epidemiological  study. SETTING: Twenty three general practices in Scotland serving a total  practice population of 152,471. SUBJECTS: Patients consulting their GPs for a  'gastrointestinal infection' which met the study case definition. RESULTS: These  are presented for the 3872 patient consultations for GII between April 1996 and  December 31st 1997 which met the survey case definition. The crude annual rate of  new consultations recorded was 1.7 per 100 person years. The crude monthly  consultation rate for new cases ranged between 11 and 18 per 10,000 patients. GPs  notified 9% of the cases as 'food poisoning'. A request for microbiological  testing of samples at the local laboratory for clinical reasons was documented  for 34% of cases with diarrhoea. The study laboratory received faecal samples by  post from 66% of these cases. About one in five of the samples tested revealed  evidence of infection with a common gastrointestinal pathogen. The pathogens most  frequently reported were Campylobacter sp and Salmonella sp. CONCLUSION: The  incidence of consultations for GII in Scotland is similar to that recorded in a  recent survey in England. The very low notification rate by GPs means that  statutory notification by telephone or post is a poor basis for early warning of  outbreaks. It is recommended that a pilot study of electronic notification using  the NHS net is set up.
JO  - Health bulletin
PB  - 
CY  - 
VL  - 58
IS  - 4
PG  - 286-300
SP  - 286
EP  - 300
AN  - 
DO  - 
UR  - 
NS  - 
N1  - Josh Colston (2023-11-28 14:41:25)(Select): "loose stools or significant vomiting"; 
ER  - 

TY  - JOUR
TI  - Enteropathogens in adult patients with diarrhea and healthy control subjects: a 1-year prospective study in a Swedish clinic for infectious diseases.
AU  - Svenungsson, B.
AU  - Lagergren, A.
AU  - Ekwall, E.
AU  - Evengård, B.
AU  - Hedlund, K. O.
AU  - Kärnell, A.
AU  - Löfdahl, S.
AU  - Svensson, L.
AU  - Weintraub, A.
PY  - 2000
PD  - 2000 May
AB  - A 1-year prospective study was conducted to identify enteropathogens in adults with diarrhea (n=851) and in healthy control subjects (n=203) by use of  conventional laboratory methods. Virulence factor genes for diarrheagenic  Escherichia coli were detected by polymerase chain reaction. Enteropathogens were  identified in 56% of patients and 16% of control subjects. The isolation rate was  65% for patients with symptoms for 1 pathogen was  found in 11% of patients. The most frequent enteropathogens were Campylobacter  (13% of patients), Clostridium difficile (13%), enterotoxigenic Escherichia coli  (8%), Salmonella (7%), Shigella (4%), Blastocystis hominis (4%), calicivirus  (3%), rotavirus (3%), enteroaggregative E. coli (2%), Aeromonas (2%), Giardia  intestinalis (2%), Cryptosporidium (2%), and astrovirus (2%). Less frequently  isolated (< or =1% of patients) were verotoxigenic E. coli, enteropathogenic E.  coli, enteroinvasive E. coli, Entamoeba histolytica/Entamoeba dispar,  microsporidia, and adenovirus. Fifty percent of the patients were hospitalized,  and 43% needed intravenous fluids. The median duration of diarrhea was 14 days.  Clinical features were not helpful for predicting the etiology of diarrhea.
JO  - Clinical infectious diseases : an official publication of the Infectious Diseases Society of America
PB  - 
CY  - 
VL  - 30
IS  - 5
PG  - 770-778
SP  - 770
EP  - 778
AN  - 
DO  - 10.1086/313770
UR  - 
NS  - 
N1  - 
ER  - 

TY  - JOUR
TI  - Prevalence and antimicrobial susceptibility of Salmonella and Shigella spp. among children with gastroenteritis in an Iranian referral hospital.
AU  - Mahmoudi, Shima
AU  - Pourakbari, Babak
AU  - Moradzadeh, Mina
AU  - Eshaghi, Hamid
AU  - Ramezani, Amitis
AU  - Haghi Ashtiani, Mohammad Taghi
AU  - Keshavarz Valian, Sepideh
AU  - Mamishi, Setareh
PY  - 2017
PD  - 2017 Aug
AB  - BACKGROUND: Gastroenteritis is one of the leading cause of illnesses through the world, especially in developing countries.Salmonella and Shigella infections are  considered as the main public health problems in children. The aim of this study  was to detect the prevalence and antimicrobial susceptibility of Salmonella and  Shigella spp. among children with gastroenteritis in an Iranian referral  hospital. METHODS: During April 2013 to April 2014, all medical records of  children with gastroenteritis admitted to a pediatric medical center were  evaluated. Positive stool cultures of children were evaluated and frequency of  Salmonella and Shigella spp. and their antimicrobial susceptibility were  detected. RESULTS: In this study, 676 patients with the mean age of 24.94 months  were enrolled. Eighty-eight (42%) Salmonella spp., 85 (40%) Shigella spp., 33  (16%) E. coli and 5(2%) candida albicans were isolated from 211 positive stool  cultures. Among 85 Shigella spp. isolates, S. sonnei, S. flexneri and other  Shigella spp. were isolated from 39 (46%) isolates, 36(42%) and 10(12%),  respectively. Among 88 isolated Salmonella spp., 36 (41%) isolates were  Salmonella Serogroup D, 26 (30%) were Salmonella Serogroup B, 20 (23%) isolates  were Salmonella Serogroup C and 6 (7%) were other Salmonella spp. isolates.  Thirty-eight percent of Salmonella serogroup B were resistant to nalidixic acid,  while higher frequency of nalidixic acid resistant was found in Salmonella  serogroup C and Salmonella serogroup D. The higher frequency of ampicillin  resistant was found in Shigella spp. than Salmonella spp. High frequency of  cefotaxime resistant was seen in S. sonei and S. flexneri (77% and 56%,  respectively), whereas more than 90% of Salmonella serogroup B, C and D were  susceptible to this antibiotic. CONCLUSION: In conclusion, Shigella and  Salmonella serogroups can be considered as important etiological agents of acute  diarrhea in children. Since the prevalence of antibiotic resistance is increasing  in recent years in Iran, further studies on the prevalence, antimicrobial  susceptibility pattern and mechanisms of antibiotic resistance in these species  is highly recommended.
JO  - Microbial pathogenesis
PB  - 
CY  - 
VL  - 109
IS  - 
PG  - 45-48
SP  - 45
EP  - 48
AN  - 
DO  - 10.1016/j.micpath.2017.05.023
UR  - 
NS  - 
N1  - 
ER  - 

TY  - JOUR
TI  - Burden of Rotavirus and Enteric Bacterial Pathogens among Children under 5 Years of Age Hospitalized with Diarrhea in Suburban and Rural Areas in Kenya.
AU  - Shah, Mohammad
AU  - Odoyo, Erick
AU  - Wandera, Ernest
AU  - Kathiiko, Cyrus
AU  - Bundi, Martin
AU  - Miringu, Gabriel
AU  - Guyo, Sora
AU  - Komoto, Satoshi
AU  - Nyangao, James
AU  - Karama, Mohamed
AU  - Tsuji, Takao
AU  - Taniguchi, Koki
AU  - Morita, Kouichi
AU  - Ichinose, Yoshio
PY  - 2017
PD  - 2017 Jul 24
AB  - This cross-sectional descriptive study aimed to investigate the incidence of rotavirus and enteric bacterial infections among children up to 5 years old with  diarrhea living in suburban and rural areas of Kenya. Between August 2011 and  December 2013, a total of 1,060 diarrheal fecal specimens were obtained from 722  children at Kiambu County Hospital (KCH), located in a suburban area, and from  338 children from Mbita District Hospital (MDH), located in a rural part of  western Kenya. Of the 1,060 isolates, group A rotavirus was detected in 29.6%  (214/722) and 11.2% (38/338) fecal specimens from KCH and MDH, respectively.  Diarrheagenic Escherichia coli (DEC) was found to be the most frequently isolated  bacterial pathogens in both study areas (32.8% at KCH and 44.1% at MDH). Two  different mixed infection patterns (virus/bacteria and bacteria/bacteria) were  observed among patients. A significantly higher infection rate of rotavirus  (17.6%, p = 0.001) and DEC (10.5%, p = 0.007) were observed during the dry  season. Our study found that in both suburban and rural settings in Kenya,  rotavirus and DEC are the principal cause of pediatric diarrhea and exhibit  higher incidence during the dry season.
JO  - Japanese journal of infectious diseases
PB  - 
CY  - 
VL  - 70
IS  - 4
PG  - 442-447
SP  - 442
EP  - 447
AN  - 
DO  - 10.7883/yoken.JJID.2016.398
UR  - 
NS  - 
N1  - 
ER  - 

TY  - JOUR
TI  - Intestinal parasitic infestation among paediatric diarrhoea patients attending hospitals in Port Blair, Andaman and Nicobar Islands.
AU  - Thamizhmani, Ramanathan
AU  - Sugunan, Attayur Purushottaman
AU  - Ramya Raghvan, P.
AU  - Vijayachari, Paluru
PY  - 2017
PD  - 2017 Jun
AB  - Acute childhood diarrhoea remains one of the leading causes of childhood morbidity and mortality in developing countries. The present study was conducted  to estimate the prevalence of various intestinal parasitic infestation among  children aged 5 years and less suffering from acute diarrhoea disease attending  hospitals in Andaman Islands. During the period from January 2012 to December  2013, a total of 675 acute diarrhoea patients were included in the study. Among  these samples, 476 (70.5, 95 % CI 66.9, 73.9) harboured ova/cyst of one or more  intestinal parasites. Ova/cyst and trophozite of intestinal protozoan parasite  was present in the stool samples of 390 (57.8, 95 % CI 54.0, 61.5) children  whereas ova of helminth parasite was observed in the stool samples of 105 (15.6,  95 % CI 12.9, 18.5) children. Among all the parasites, Giardia lamblia trophozite  had the highest prevalence of 30.5 % followed by Entamoeba histolitica cyst  (21.0 %). The high prevalence of intestinal protozoan parasites is an indicator  of a probably high carrier rate of these parasites in the community. The study is  two issues that are important from public health points of view. Protozoan  infestations could be the cause of diarrhoea, particularly watery diarrhoea, in a  substantial proportion of the childhood diarrhoea patients attending the  hospitals and anti-protozoan therapy needs to be part of the treatment regimen  for watery diarrhoea among childhood diarrhoea patients. The second is the need  for instituting a community based programme for controlling intestinal protozoan  carriage in children as well as in adults as a step towards diarrhoea control.
JO  - Journal of parasitic diseases : official organ of the Indian Society for Parasitology
PB  - 
CY  - 
VL  - 41
IS  - 2
PG  - 584-589
SP  - 584
EP  - 589
AN  - 
DO  - 10.1007/s12639-016-0814-1
UR  - 
NS  - 
N1  - 
ER  - 

TY  - JOUR
TI  - Multiplex RT-PCR for rapid detection of viruses commonly causing diarrhea in pediatric patients.
AU  - Thongprachum, Aksara
AU  - Khamrin, Pattara
AU  - Pham, Ngan Thi Kim
AU  - Takanashi, Sayaka
AU  - Okitsu, Shoko
AU  - Shimizu, Hiroyuki
AU  - Maneekarn, Niwat
AU  - Hayakawa, Satoshi
AU  - Ushijima, Hiroshi
PY  - 2017
PD  - 2017 May
AB  - Multiplex RT-PCR method using five sets of panel primers was developed for the detection of diarrheal viruses, including rotavirus A, B, and C, adenovirus,  astrovirus, norovirus GI and GII, sapovirus, Aichi virus, parechovirus,  enterovirus, cosavirus, bocavirus, and Saffold virus. The sensitivity of the  method was evaluated and tested with 751 fecal specimens collected from Japanese  children with acute diarrhea. Several kinds of viruses were detected in 528 out  of 751 (70.3%) fecal specimens. Mixed-infection with different viruses in  clinical specimens could also be effectively detected. The method proved to be  reliable with highly sensitive and specific and useful for routine diagnosis. J.  Med. Virol. 89:818-824, 2017. © 2016 Wiley Periodicals, Inc.
JO  - Journal of medical virology
PB  - 
CY  - 
VL  - 89
IS  - 5
PG  - 818-824
SP  - 818
EP  - 824
AN  - 
DO  - 10.1002/jmv.24711
UR  - 
NS  - 
N1  - 
ER  - 

TY  - JOUR
TI  - The prevalence of enteric RNA viruses in stools from diarrheic and non-diarrheic people in southwestern Alberta, Canada.
AU  - Leblanc, Danielle
AU  - Inglis, G. Douglas
AU  - Boras, Valerie F.
AU  - Brassard, Julie
AU  - Houde, Alain
PY  - 2017
PD  - 2017 Jan
AB  - Southwestern Alberta is a region of Canada that has high rates of enteritis as well as high densities of livestock. The presence of enteric RNA viruses,  specifically norovirus (NoV) GI, GII, GIII, GIV; sapovirus (SaV); rotavirus (RV);  and astrovirus (AstV), was evaluated in stools from diarrheic (n = 2281) and  non-diarrheic (n = 173) people over a 1-year period in 2008 and 2009. Diarrheic  individuals lived in rural (46.6 %) and urban (53.4 %) settings and ranged in age  from less than 1 month to 102 years, and the highest prevalence of infection in  these individuals was in November. In all, viruses were detected in diarrheic  stools from 388 individuals (17.0 %). NoV GII was the most frequently detected  virus (8.0 %; n = 182) followed by SaV (4.3 %; n = 97), RV (2.0 %; n = 46), AstV  (1.8 %; n = 42), NoV GI (0.9 %; n = 20), and NoV GIV (0.1 %; n = 1). Animal NoV  GIII was never detected. The prevalence of mixed viral infections in diarrheic  individuals was 2.8 % (n = 11). Children from 1 to 5 years of age accounted for  the highest prevalence of positive stools, followed by the elderly individuals  (≥70 years). Only NoV GII (1.2 %; n = 2) and SaV (1.2 %; n = 2) were detected in  stools from non-diarrheic people. Sequence analysis of a subset of stools  revealed homology to NoV, SaV and RV sequences from humans but not to strains  from non-human animals. The results of this study do not support the hypothesis  that viruses of animal origin have a significant impact on the occurrence of  acute gastroenteritis caused by RNA enteric viruses in people living in  southwestern Alberta.
JO  - Archives of virology
PB  - 
CY  - 
VL  - 162
IS  - 1
PG  - 117-128
SP  - 117
EP  - 128
AN  - 
DO  - 10.1007/s00705-016-3063-9
UR  - 
NS  - 
N1  - 
ER  - 

TY  - JOUR
TI  - Failure of Syndrome-Based Diarrhea Management Guidelines to Detect Shigella Infections in Kenyan Children.
AU  - Pavlinac, P. B.
AU  - Denno, D. M.
AU  - John-Stewart, G. C.
AU  - Onchiri, F. M.
AU  - Naulikha, J. M.
AU  - Odundo, E. A.
AU  - Hulseberg, C. E.
AU  - Singa, B. O.
AU  - Manhart, L. E.
AU  - Walson, J. L.
PY  - 2016
PD  - 2016 Dec
AB  - BACKGROUND: Shigella is a leading cause of childhood diarrhea mortality in sub-Saharan Africa. Current World Health Organization guidelines recommend  antibiotics for children in non cholera-endemic areas only in the presence of  dysentery, a proxy for suspected Shigella infection. METHODS: To assess the  sensitivity and specificity of the syndromic diagnosis of Shigella-associated  diarrhea, we enrolled children aged 6 months to 5 years presenting to 1 of 3  Western Kenya hospitals between November 2011 and July 2014 with acute diarrhea.  Stool samples were tested using standard methods for bacterial culture and  multiplex polymerase chain reaction for pathogenic Escherichia coli. Stepwise  multivariable logit models identified factors to increase the sensitivity of  syndromic diagnosis. RESULTS: Among 1360 enrolled children, median age was 21  months (interquartile range, 11-37), 3.4% were infected with human  immunodeficiency virus, and 16.5% were stunted (height-for-age z-score less than  -2). Shigella was identified in 63 children (4.6%), with the most common species  being Shigella sonnei (53.8%) and Shigella flexneri (40.4%). Dysentery correctly  classified 7 of 63 Shigella cases (sensitivity, 11.1%). Seventy-eight of 1297  children without Shigella had dysentery (specificity, 94.0%). The combination of  fecal mucous, age over 23 months, and absence of excessive vomiting identified  more children with Shigella-infection (sensitivity, 39.7%) but also indicated  antibiotics in more children without microbiologically confirmed Shigella  (specificity, 82.7%). CONCLUSIONS: Reliance on dysentery as a proxy for Shigella  results in the majority of Shigella-infected children not being identified for  antibiotics. Field-ready rapid diagnostics or updated evidence-based algorithms  are urgently needed to identify children with diarrhea most likely to benefit  from antibiotic therapy.
JO  - Journal of the Pediatric Infectious Diseases Society
PB  - 
CY  - 
VL  - 5
IS  - 4
PG  - 366-374
SP  - 366
EP  - 374
AN  - 
DO  - 10.1093/jpids/piv037
UR  - 
NS  - 
N1  - 
ER  - 

TY  - JOUR
TI  - The 12 Gastrointestinal Pathogens Spectrum of Acute Infectious Diarrhea in a Sentinel Hospital, Shenzhen, China.
AU  - Shen, Hongwei
AU  - Zhang, Jinjin
AU  - Li, Yinghui
AU  - Xie, Sirou
AU  - Jiang, Yixiang
AU  - Wu, Yanjie
AU  - Ye, Yuhui
AU  - Yang, Hong
AU  - Mo, Haolian
AU  - Situ, Chaoman
AU  - Hu, Qinghua
PY  - 2016
PD  - 2016
AB  - Acute infectious gastroenteritis is one of the most common diseases among all ages, particularly in developing countries. The pathogen spectrum may differ  among different regions and seasons. To investigate the etiology of acute  diarrhea in Shenzhen, a prospective study was conducted from August 2014 to  September 2015. Stools from 412 patients with diarrhea (286 of whom were adults)  including the general epidemiological information of the patients were collected.  The 19 pathogens were detected by conventional culture method or multiplex PCR  assay, which included five viruses (rotavirus, adenovirus, sapovirus, norovirus,  and astrovirus), 11 bacterial pathogens (Salmonella, Campylobacter jejuni,  Shigella, Listeria monocytogenes, Vibrio parahaemolyticus, Vibrio cholera,  Enterohemorrhagic (EHEC), enteropathogenic (EPEC), enteroinvasive (EIEC),  enterotoxigenic (ETEC); and enteroaggregative Escherichia coli (EAEC)) and three  parasites (Entamoeba histolytica, Giardia lamblia, and Cryptosporidium parvum). A  potential pathogen and coinfection was found in 41.5 and 7.0% of cases,  respectively. The bacterial infection was the dominant cause of diarrhea (32.3%),  and the three most frequently identified organisms were Salmonella (12.1%), ETEC  (8.0%), and Campylobacter jejuni (4.9%). Salmonella enteritidis was the leading  serotype of Salmonella sp. Norovirus (8.3%) and sapovirus (2.2%) were the most  common viral pathogens, followed by adenovirus (1.5%) and rotavirus (1.2%). No  EHEC, L. monocytogenes, V. cholera, Shigella, and parasites were found. The  single most important causes of diarrhea were Salmonella spp. and Campylobacter  jejuni, which points toward the need for testing and surveillance for these  pathogens in this region.
JO  - Frontiers in microbiology
PB  - 
CY  - 
VL  - 7
IS  - 
PG  - 1926
SP  - 1926
EP  - 
AN  - 
DO  - 10.3389/fmicb.2016.01926
UR  - 
NS  - 
N1  - 
ER  - 

TY  - JOUR
TI  - Prevalence, seasonal variation, and antibiotic resistance pattern of enteric bacterial pathogens among hospitalized diarrheic children in suburban regions of  central Kenya.
AU  - Shah, Mohammad
AU  - Kathiiko, Cyrus
AU  - Wada, Akihiro
AU  - Odoyo, Erick
AU  - Bundi, Martin
AU  - Miringu, Gabriel
AU  - Guyo, Sora
AU  - Karama, Mohamed
AU  - Ichinose, Yoshio
PY  - 2016
PD  - 2016
AB  - BACKGROUND: The epidemiology of enteric pathogens has not been well studied in Kenya because of wide disparities in health status across the country. Therefore,  the present study describes the prevalence of enteropathogenic bacteria, their  seasonal variation, and antibiotic resistance profiles among hospitalized  diarrheic children in a suburban region of central Kenya. METHODS: Fecal samples  were collected between July 2009 and December 2013 from a total of 1410 children  younger than 5 years, hospitalized with acute diarrhea in Kiambu County Hospital,  Kenya. Conventional culture, biochemical, and molecular methods were conducted to  identify causative bacterial pathogens and their virulence factors. Antimicrobial  susceptibility tests were performed using E-test strips and VITEK-2 advanced  expert system (AES) to evaluate the drug-resistance pattern of the isolates.  RESULTS: Of the 1410 isolates, bacterial infections were identified in 474 cases.  Diarrheagenic Escherichia coli (DEC) was the most frequently isolated pathogen  (86.5%). Other pathogens such as Aeromonas (5.5%), Shigella (4%), Salmonella  (3.4%), Providencia (3.2%), Vibrio spp. (1.1%), Yersinia enterocolitica (1.1%),  and Plesiomonas shigelloides (0.2%) were also identified. Mixed bacterial  infection was observed among 11.1% of the cases. The highest infection rate was  found during the dry season (59.3%, p = 0.04). Most of the DEC was found to be  multidrug resistant to trimethoprim/sulfamethoxazole 97.6%, amoxicillin 97.6%,  erythromycin 96.9%, ampicillin 96.6%, and streptomycin 89%. CONCLUSIONS: This  study suggests that DEC is the leading diarrhea-causing bacterial pathogen  circulating in central Kenya, and seasonality has a significant effect on its  transmission. Proper antibiotic prescription and susceptibility testing is  important to guide appropriate antimicrobial therapy.
JO  - Tropical medicine and health
PB  - 
CY  - 
VL  - 44
IS  - 
PG  - 39
SP  - 39
EP  - 
AN  - 
DO  - 10.1186/s41182-016-0038-1
UR  - 
NS  - 
N1  - 
ER  - 

TY  - JOUR
TI  - Case-control study of diarrheal disease etiology in individuals over 5 years in southwest China.
AU  - Zhang, Shun-Xian
AU  - Yang, Chun-Li
AU  - Gu, Wen-Peng
AU  - Ai, Lin
AU  - Serrano, Emmanuel
AU  - Yang, Pin
AU  - Zhou, Xia
AU  - Li, Shi-Zhu
AU  - Lv, Shan
AU  - Dang, Zhi-Sheng
AU  - Chen, Jun-Hu
AU  - Hu, Wei
AU  - Tian, Li-Guang
AU  - Chen, Jia-Xu
AU  - Zhou, Xiao-Nong
PY  - 2016
PD  - 2016
AB  - BACKGROUND: Acute diarrhea is one of the major public health problems worldwide. Most of studies on acute diarrhea have been made on infants aged below 5 years  and few efforts have been made to identify the etiological agents of acute  diarrhea in people over five, especially in China. METHODS: 271 diarrhea cases  and 149 healthy controls over 5 years were recruited from four participating  hospitals between June 2014 and July 2015. Each stool specimen was collected to  detect a series of enteric pathogens, involving five viruses (Rotavirus group A,  RVA; Norovirus, NoV; Sapovirus, SaV; Astrovirus, As; and Adenovirus, Ad), seven  bacteria (diarrheagenic Escherichia coli, DEC; non-typhoidal Salmonella, NTS;  Shigella spp.; Vibrio cholera; Vibrio parahaemolyticus; Aeromonas spp.; and  Plesiomonas spp.) and three protozoa (Cryptosporidium spp., Giardia lamblia, G.  lamblia, and Blastocystis hominis, B. hominis). Standard microbiological and  molecular methods were applied to detect these pathogens. Data was analyzed using  Chi square, Fisher-exact tests and logistic regressions. RESULTS: The prevalence  of at least one enteric pathogen was detected in 29.2% (79/271) acute diarrhea  cases and in 12.1% (18/149) in healthy controls (p < 0.0001). Enteric viral  infections (14.4%) were the most common in patients suffering from acute  diarrhea, followed by bacteria (13.7%) and intestinal protozoa (4.8%). DEC  (12.5%) was the most common causative agent in diarrhea cases, followed by NoV  GII (10.0%), RVA (7.4%) and B. hominis (4.8%). The prevalence of co-infection was  statistically higher (p = 0.0059) in the case group (7.7%) than in the healthy  control (1.3%). RVA-NoV GII (3.0%) was the most common co-infection in  symptomatic cases. CONCLUSIONS: DEC was the most predominant pathogen in diarrhea  cases, but it was largely overlooked because the lack of laboratory capacities.  Because of the high prevalence of co-infections, it is recommended the urgent  development of alternative laboratory methods to assess polymicrobial infections.  Such methodological improvements will result in a better prevention and treatment  strategies to control diarrhea illness in China.
JO  - Gut pathogens
PB  - 
CY  - 
VL  - 8
IS  - 
PG  - 58
SP  - 58
EP  - 
AN  - 
DO  - 10.1186/s13099-016-0141-1
UR  - 
NS  - 
N1  - 
ER  - 

TY  - JOUR
TI  - Epidemiology of Rotavirus-Norovirus Co-Infection and Determination of Norovirus Genogrouping among Children with Acute Gastroenteritis in Tehran, Iran.
AU  - Mousavi Nasab, Seyed Dawood
AU  - Sabahi, Farzaneh
AU  - Makvandi, Manoochehr
AU  - Mirab Samiee, Siamak
AU  - Nadji, Seyed Alireza
AU  - Ravanshad, Mehrdad
PY  - 2016
PD  - 2016 Nov
AB  - BACKGROUND: Enteric viruses, particularly human rotavirus and norovirus, have been shown to replace bacteria and parasites, as the most common pathogens  responsible for acute diarrhea. However, there are still few epidemiological data  on the simultaneous occurrence of these viruses in Iran. In this regard, the aim  of this study was to assess the useful epidemiological data on the  gastroenteritis associated with rotavirus-norovirus mixed infection and to  examine the prevalence of norovirus genogrouping among children aged less than  five years old in Iran. METHODS: A total of 170 stool samples were collected from  children under five years of age with the clinical signs and symptoms of acute  gastroenteritis, from May 2013 to May 2014. For the detection of both rotavirus  and norovirus, total RNA was extracted from all samples, followed by reverse  transcription polymerase chain reaction (RT-PCR). For both detected rotaviruses  and noroviruses, genogrouping was performed. RESULTS: Of 170 samples, 49 (28.8%)  and 15 (8.8%) samples were found to be positive for rotavirus and norovirus  infections by RT-PCR. Interestingly, 6 (3.5%) patients were positive for both  infections. Among the 15 norovirus-positive patients, 13 (86.6%) and 2 (13.3%)  belonged to genogroups GII and GI. CONCLUSIONS: The norovirus genogroup GII and  rotavirus lead to the serious infections in children with acute gastroenteritis.  However, more well-designed studies are needed to further elucidate the role of  other enteric viruses in acute gastroenteritis.
JO  - Iranian biomedical journal
PB  - 
CY  - 
VL  - 20
IS  - 5
PG  - 280-286
SP  - 280
EP  - 286
AN  - 
DO  - 10.22045/ibj.2016.05
UR  - 
NS  - 
N1  - 
ER  - 

TY  - JOUR
TI  - [Surveillance for viral diarrhea in sentinel hospitals in Henan province, 2013-2015].
AU  - Zhao, J. Y.
AU  - Shen, X. J.
AU  - Zhang, B. F.
AU  - Wang, Z. Q.
AU  - Xia, S. L.
AU  - Huang, X. Y.
AU  - Xu, B. L.
PY  - 2016
PD  - 2016 Oct 10
AB  - Objective: To investigate the infection status of human rotavirus, calicivirus, astrovirus and enteric adenovirus in children aged <5 years in disease  surveillance areas in Henan province from 2013 to 2015. Methods: A total of 880  stool samples were collected from four sentinel hospitals and group A rotavirus  was detected by ELISA and group A rotavirus G/P genotyping was performed with  nested multiplex RT-PCR, while rotavirus (group B, C), calicivirus and astrovirus  were detected by two-step multiplex RT-PCR and adenovirus were detected by PCR.  The epidemiological data of positive cases were statistically analyzed. Results:  A total of 594 positive samples were detected, including 24 mixed infection  samples, 370 rotavirus positive samples (42.0%); 162 calicivirus positive samples  (18.4%); 69 astrovirus positive samples (7.8%) and 17 enteric adenovirus positive  samples (1.9%). The overall positive rate of four viruses was significantly  higher in urban area than in rural area, but the positive rate of rotavirus was  higher in males than in females and in younger age group than in older age group.  G9P [8] was the major genotype of group A rotavirus, there were two seasonal  infection peaks in autumn and spring. Norovirus Ⅱ was the predominant type of  calicivirus and the infection peak was in spring. Viral diarrhea cases were  distributed in different age groups, mainly in age groups 0-12 months (rotavirus)  and 3-5 years (calicivirus). The main clinical symptoms included fever, diarrhea  and vomiting. The etiological characteristics differed with gender and area.  Conclusions: The infection rate of diarrheal viruses was higher in young children  <5 years old in disease surveillance areas. The epidemiological and clinical  features varied with the type of pathogen.
JO  - Zhonghua liu xing bing xue za zhi = Zhonghua liuxingbingxue zazhi
PB  - 
CY  - 
VL  - 37
IS  - 10
PG  - 1392-1396
SP  - 1392
EP  - 1396
AN  - 
DO  - 10.3760/cma.j.issn.0254-6450.2016.10.015
UR  - 
NS  - 
N1  - Josh Colston (2024-04-02 23:25:39)(Select): Mona confirmed eligible.; 
ER  - 

TY  - JOUR
TI  - Norovirus diarrhea in Bangladesh, 2010-2014: prevalence, clinical features, and genotypes.
AU  - Rahman, Mustafizur
AU  - Rahman, Rajibur
AU  - Nahar, Shamsun
AU  - Hossain, Shakhaowat
AU  - Ahmed, Shahnawaz
AU  - Golam Faruque, Abu Syed
AU  - Azim, Tasnim
PY  - 2016
PD  - 2016 Oct
AB  - Norovirus infections in diarrhea patients attending an urban and a rural hospital in Bangladesh were investigated. A total of 953 fecal specimens from both  children and adults collected during 2010-2014 were tested for the presence of  norovirus using real time PCR. One fourth (25%) of the specimens were positive  for norovirus RNA which was identified both in children and adults. Norovirus was  associated with short duration of diarrhea, high abdominal pain, and more  moderate to severe dehydration when compared with rotavirus infections. Norovirus  GII (69%) was the most prevalent genogroup followed by GI (18%), mixed GI/GII/GIV  (11%), and GIV (2%). Among GII genogroup, GII.4 (42%) was the most prevalent  genotype followed by GII.3 (21%), GII.6 (7%), GII.7 (6%), and GII.21 (6%). GII.4  and GII.3 strains were frequently identified (82% and 75%, respectively) in  children <2 years of age and less commonly (16% and 15%) in adults more than 18  years of age. The present study reinforces the importance of norovirus-associated  hospitalizations both in children and adults. The dynamic molecular epidemiology  of norovirus requires routine strain surveillance to identify changes in  prevailing strains. J. Med. Virol. 88:1742-1750, 2016. © 2016 Wiley Periodicals,  Inc.
JO  - Journal of medical virology
PB  - 
CY  - 
VL  - 88
IS  - 10
PG  - 1742-1750
SP  - 1742
EP  - 1750
AN  - 
DO  - 10.1002/jmv.24530
UR  - 
NS  - 
N1  - Josh Colston (2023-10-19 04:33:23)(Select): Table II; 
ER  - 

TY  - JOUR
TI  - Use of quantitative molecular diagnostic methods to identify causes of diarrhoea in children: a reanalysis of the GEMS case-control study.
AU  - Liu, Jie
AU  - Platts-Mills, James A.
AU  - Juma, Jane
AU  - Kabir, Furqan
AU  - Nkeze, Joseph
AU  - Okoi, Catherine
AU  - Operario, Darwin J.
AU  - Uddin, Jashim
AU  - Ahmed, Shahnawaz
AU  - Alonso, Pedro L.
AU  - Antonio, Martin
AU  - Becker, Stephen M.
AU  - Blackwelder, William C.
AU  - Breiman, Robert F.
AU  - Faruque, Abu S. G.
AU  - Fields, Barry
AU  - Gratz, Jean
AU  - Haque, Rashidul
AU  - Hossain, Anowar
AU  - Hossain, M. Jahangir
AU  - Jarju, Sheikh
AU  - Qamar, Farah
AU  - Iqbal, Najeeha Talat
AU  - Kwambana, Brenda
AU  - Mandomando, Inacio
AU  - McMurry, Timothy L.
AU  - Ochieng, Caroline
AU  - Ochieng, John B.
AU  - Ochieng, Melvin
AU  - Onyango, Clayton
AU  - Panchalingam, Sandra
AU  - Kalam, Adil
AU  - Aziz, Fatima
AU  - Qureshi, Shahida
AU  - Ramamurthy, Thandavarayan
AU  - Roberts, James H.
AU  - Saha, Debasish
AU  - Sow, Samba O.
AU  - Stroup, Suzanne E.
AU  - Sur, Dipika
AU  - Tamboura, Boubou
AU  - Taniuchi, Mami
AU  - Tennant, Sharon M.
AU  - Toema, Deanna
AU  - Wu, Yukun
AU  - Zaidi, Anita
AU  - Nataro, James P.
AU  - Kotloff, Karen L.
AU  - Levine, Myron M.
AU  - Houpt, Eric R.
PY  - 2016
PD  - 2016 Sep 24
AB  - BACKGROUND: Diarrhoea is the second leading cause of mortality in children worldwide, but establishing the cause can be complicated by diverse diagnostic  approaches and varying test characteristics. We used quantitative molecular  diagnostic methods to reassess causes of diarrhoea in the Global Enteric  Multicenter Study (GEMS). METHODS: GEMS was a study of moderate to severe  diarrhoea in children younger than 5 years in Africa and Asia. We used  quantitative real-time PCR (qPCR) to test for 32 enteropathogens in stool samples  from cases and matched asymptomatic controls from GEMS, and compared  pathogen-specific attributable incidences with those found with the original GEMS  microbiological methods, including culture, EIA, and reverse-transcriptase PCR.  We calculated revised pathogen-specific burdens of disease and assessed causes in  individual children. FINDINGS: We analysed 5304 sample pairs. For most pathogens,  incidence was greater with qPCR than with the original methods, particularly for  adenovirus 40/41 (around five times), Shigella spp or enteroinvasive Escherichia  coli (EIEC) and Campylobactor jejuni o C coli (around two times), and heat-stable  enterotoxin-producing E coli ([ST-ETEC] around 1·5 times). The six most  attributable pathogens became, in descending order, Shigella spp, rotavirus,  adenovirus 40/41, ST-ETEC, Cryptosporidium spp, and Campylobacter spp.  Pathogen-attributable diarrhoeal burden was 89·3% (95% CI 83·2-96·0) at the  population level, compared with 51·5% (48·0-55·0) in the original GEMS analysis.  The top six pathogens accounted for 77·8% (74·6-80·9) of all attributable  diarrhoea. With use of model-derived quantitative cutoffs to assess individual  diarrhoeal cases, 2254 (42·5%) of 5304 cases had one diarrhoea-associated  pathogen detected and 2063 (38·9%) had two or more, with Shigella spp and  rotavirus being the pathogens most strongly associated with diarrhoea in children  with mixed infections. INTERPRETATION: A quantitative molecular diagnostic  approach improved population-level and case-level characterisation of the causes  of diarrhoea and indicated a high burden of disease associated with six  pathogens, for which targeted treatment should be prioritised. FUNDING: Bill &  Melinda Gates Foundation.
JO  - Lancet (London, England)
PB  - 
CY  - 
VL  - 388
IS  - 10051
PG  - 1291-1301
SP  - 1291
EP  - 1301
AN  - 
DO  - 10.1016/S0140-6736(16)31529-X
UR  - 
NS  - Liu 2016
N1  - 
ER  - 

TY  - JOUR
TI  - Animal-related factors associated with moderate-to-severe diarrhea in children younger than five years in western Kenya: A matched case-control study
AU  - Conan, A
AU  - O'Reilly, CE
AU  - Ogola, E
AU  - Ochieng, JB
AU  - Blackstock, AJ
AU  - Omore, R
AU  - Ochieng, L
AU  - Moke, F
AU  - Parsons, MB
AU  - Xiao, LH
AU  - Roellig, D
AU  - Farag, TH
AU  - Nataro, JP
AU  - Kotloff, KL
AU  - Levine, MM
AU  - Mintz, ED
AU  - Breiman, RF
AU  - Cleaveland, S
AU  - Knobel, DL
PY  - 2017
PD  - 
AB  - BackgroundDiarrheal disease remains among the leading causes of global mortality in children younger than 5 years. Exposure to domestic animals may be a risk factor for diarrheal disease. The objectives of this study were to identify animal-related exposures associated with cases of moderate-to-severe diarrhea (MSD) in children in rural western Kenya, and to identify the major zoonotic enteric pathogens present in domestic animals residing in the homesteads of case and control children.Methodology/Principal findingsWe characterized animal-related exposures in a subset of case and control children (n = 73 pairs matched on age, sex and location) with reported animal presence at home enrolled in the Global Enteric Multicenter Study in western Kenya, and analysed these for an association with MSD. We identified potentially zoonotic enteric pathogens in pooled fecal specimens collected from domestic animals resident at children's homesteads. Variables that were associated with decreased risk of MSD were washing hands after animal contact (matched odds ratio [MOR] = 0.2; 95% CI 0.08 - 0.7), and presence of adult sheep that were not confined in a pen overnight (MOR = 0.1; 0.02 - 0.5). Variables that were associated with increased risk of MSD were increasing number of sheep owned (MOR = 1.2; 1.0 - 1.5), frequent observation of fresh rodent excreta (feces/urine) outside the house (MOR = 7.5; 1.5 - 37.2), and participation of the child in providing water to chickens (MOR = 3.8; 1.2 - 12.2). Of 691 pooled specimens collected from 2,174 domestic animals, 159 pools (23%) tested positive for one or more potentially zoonotic enteric pathogens (Campylobacter jejuni, C. coli, non-typhoidal Salmonella, diarrheagenic E.coli, Giardia, Cryptosporidium, or rotavirus). We did not find any association between the presence of particular pathogens in household animals, and MSD in children.Conclusions and significancePublic health agencies should continue to promote frequent hand washing, including after animal contact, to reduce the risk of MSD. Future studies should address specific causal relations of MSD with sheep and chicken husbandry practices, and with the presence of rodents.
JO  - PLOS NEGLECTED TROPICAL DISEASES
PB  - 
CY  - 
VL  - 11
IS  - 8
PG  - 
SP  - 
EP  - 
AN  - WOS:000411068800023
DO  - 10.1371/journal.pntd.0005795
UR  - 
NS  - Liu 2016
N1  - 
ER  - 

TY  - JOUR
TI  - Clinical, environmental, and behavioral characteristics associated with Cryptosporidium infection among children with moderate-to-severe diarrhea in  rural western Kenya, 2008-2012: The Global Enteric Multicenter Study (GEMS).
AU  - Delahoy, Miranda J.
AU  - Omore, Richard
AU  - Ayers, Tracy L.
AU  - Schilling, Katharine A.
AU  - Blackstock, Anna J.
AU  - Ochieng, J. Benjamin
AU  - Moke, Feny
AU  - Jaron, Peter
AU  - Awuor, Alex
AU  - Okonji, Caleb
AU  - Juma, Jane
AU  - Farag, Tamer H.
AU  - Nasrin, Dilruba
AU  - Panchalingam, Sandra
AU  - Nataro, James P.
AU  - Kotloff, Karen L.
AU  - Levine, Myron M.
AU  - Oundo, Joseph
AU  - Roellig, Dawn M.
AU  - Xiao, Lihua
AU  - Parsons, Michele B.
AU  - Laserson, Kayla
AU  - Mintz, Eric D.
AU  - Breiman, Robert F.
AU  - O'Reilly, Ciara E.
PY  - 2018
PD  - 2018 Jul
AB  - BACKGROUND: Cryptosporidium is a leading cause of moderate-to-severe diarrhea (MSD) in young children in Africa. We examined factors associated with  Cryptosporidium infection in MSD cases enrolled at the rural western Kenya Global  Enteric Multicenter Study (GEMS) site from 2008-2012. METHODOLOGY/PRINCIPAL  FINDINGS: At health facility enrollment, stool samples were tested for enteric  pathogens and data on clinical, environmental, and behavioral characteristics  collected. Each child's health status was recorded at 60-day follow-up. Data were  analyzed using logistic regression. Of the 1,778 children with MSD enrolled as  cases in the GEMS-Kenya case-control study, 11% had Cryptosporidium detected in  stool by enzyme immunoassay; in a genotyped subset, 81% were C. hominis. Among  MSD cases, being an infant, having mucus in stool, and having  prolonged/persistent duration diarrhea were associated with being  Cryptosporidium-positive. Both boiling drinking water and using rainwater as the  main drinking water source were protective factors for being  Cryptosporidium-positive. At follow-up, Cryptosporidium-positive cases had  increased odds of being stunted (adjusted odds ratio [aOR] = 1.65, 95% CI:  1.06-2.57), underweight (aOR = 2.08, 95% CI: 1.34-3.22), or wasted (aOR = 2.04,  95% CI: 1.21-3.43), and had significantly larger negative changes in height- and  weight-for-age z-scores from enrollment. CONCLUSIONS/SIGNIFICANCE:  Cryptosporidium contributes significantly to diarrheal illness in young children  in western Kenya. Advances in point of care detection, prevention/control  approaches, effective water treatment technologies, and clinical management  options for children with cryptosporidiosis are needed.
JO  - PLoS neglected tropical diseases
PB  - 
CY  - 
VL  - 12
IS  - 7
PG  - e0006640
SP  - e0006640
EP  - 
AN  - 
DO  - 10.1371/journal.pntd.0006640
UR  - 
NS  - Liu 2016
N1  - 
ER  - 

TY  - JOUR
TI  - Cryptosporidium infection in children less than five years old with moderate-to-severe diarrhea in rural Western Kenya, 2008-2011
AU  - Delahoy, M.J.
AU  - O'Reilly, C.E.
AU  - Omore, R.
AU  - Ochieng, B.
AU  - Farag, T.H.
AU  - Nasrin, D.
AU  - Panchalingam, S.
AU  - Nataro, J.P.
AU  - Kotloff, K.L.
AU  - Levine, M.M.
AU  - Oundo, J.
AU  - Parsons, M.B.
AU  - Bopp, C.A.
AU  - Vulule, J.
AU  - Laserson, K.
AU  - Mintz, E.
AU  - Breiman, R.F.
PY  - 2012
PD  - 
AB  - Recent data from the Global Enterics Multicenter Study (GEMS), a 3-year case-control study of children <5 years with moderate-to-severe diarrhea (MSD) in seven countries, suggest that Cryptosporidium is a major contributor to infant diarrheal illness in Africa and Asia. GEMS cases were children <5 years who presented at a clinic with MSD (>3 loose stools in the last 24 hours, within 7 days of illness onset, with >1 of the following: sunken eyes, skin tenting, dysentery, IV rehydration, or hospitalization). Controls were age-, gender-, and village-matched, and diarrhea-free during the 7 days before enrollment. Stool samples were tested at enrollment; data on water, sanitation and hygiene were collected, and each child's health status was recorded at a 60-day follow-up interview. Presence of diarrhea was recorded by caretakers for 14 days following enrollment. From January 31, 2008 to January 29, 2011 in the rural GEMS Kenya site, Cryptosporidium was identified in 160 (10.8%) case children and 88 (4.7%) controls. Prevalence of Cryptosporidium was 10.6% among cases <6 months old, 16.2% among cases 6-11 months old, and 8.1% among cases 12-59 months old. Among cases with a single pathogen identified, those with Cryptosporidium had a significantly longer median duration of diarrhea than those with another diarrheal pathogen (7.0 vs. 5.0 days, p<0.01), and tended to need hospitalization more often than those with another diarrheal pathogen (17.8% vs. 12.3%, p>0.05). At follow-up, death within 60 days had occurred in 7 (4.6%) of 152 cases with Cryptosporidium compared with 45 (3.6%) of 1,267 cases without Cryptosporidium (p >0.05). Cases from homes that used rainwater as their main source of drinking water had lower odds of Cryptosporidium infection than cases who used other sources (Odds Ratio = 0.58; 95% CI: 0.40-0.85). Cryptosporidiosis causes a substantial burden of diarrheal illness in young children in Kenya. An intervention aimed at reducing the burden of this pathogen is warranted, such as ceramic filtration of household drinking water.
JO  - American Journal of Tropical Medicine and Hygiene
PB  - 
CY  - 
VL  - 87
IS  - 5
PG  - 154-155
SP  - 154
EP  - 155
AN  - 
DO  - 
UR  - https://www.embase.com/search/results?subaction=viewrecord&id=L71041144&from=export
NS  - Liu 2016
N1  - 
ER  - 

TY  - JOUR
TI  - Cryptosporidium infection in rural Gambian children: Epidemiology and risk factors.
AU  - Hossain, M. Jahangir
AU  - Saha, Debasish
AU  - Antonio, Martin
AU  - Nasrin, Dilruba
AU  - Blackwelder, William C.
AU  - Ikumapayi, Usman N.
AU  - Mackenzie, Grant A.
AU  - Adeyemi, Mitchell
AU  - Jasseh, Momodou
AU  - Adegbola, Richard A.
AU  - Roose, Anna W.
AU  - Kotloff, Karen L.
AU  - Levine, Myron M.
PY  - 2019
PD  - 2019 Jul
AB  - BACKGROUND: Cryptosporidium is a major pathogen associated with diarrheal disease in young children. We studied Cryptosporidium diarrhea in children enrolled in  the Global Enteric Multicenter Study (GEMS) in rural Gambia. METHODS: We  recruited children <5 years of age with moderate-to-severe diarrhea (MSD) for 3  years (2008-2010), and children with either MSD or less severe diarrhea (LSD) for  one year (November 2011-November 2012) at sentinel health centers. One or more  randomly selected controls were matched to each case. Stool samples were tested  to identify Cryptosporidium by immunoassay. A subset of randomly selected  case-controls pairs were tested for Cryptosporidium species. We investigated the  epidemiology of, and evaluated possible risk factors for,  Cryptosporidium-positive diarrhea. RESULTS: We enrolled 1938 cases (1381 MSD, 557  LSD) and 2969 matched controls; 231/1929 (12.0%) of diarrhea cases and 141/2962  (4.8%) of controls were positive for Cryptosporidium. Most Cryptosporidium  diarrhea cases (85.7%, 198/231) were aged 6-23 months, and most (81.4%, 188/231)  occurred during the rainy season. Cryptosporidium hominis (C. hominis) was the  predominant (82.6%) species. We found associations between increased risk of  Cryptosporidium-positive MSD or LSD, or both, with consumption of stored drinking  water and certain animals living in the compound-cow, cat (MSD only) and rodents  (LSD only). Larger households, fowl living in the compound, and the presence of  Giardia infection were associated with decreased risk of Cryptosporidium MSD and  LSD. CONCLUSION: Cryptosporidium-positive diarrhea is prevalent in this setting,  especially at 6-23 months of age. The preponderance of Cryptosporidium infection  in the rainy season and increased risk of Cryptosporidium-positive diarrhea with  consumption of stored drinking water suggest water-borne transmission. Further  investigation is needed to clarify the role of animals and contamination of  stored drinking water in Cryptosporidium transmission.
JO  - PLoS neglected tropical diseases
PB  - 
CY  - 
VL  - 13
IS  - 7
PG  - e0007607
SP  - e0007607
EP  - 
AN  - 
DO  - 10.1371/journal.pntd.0007607
UR  - 
NS  - Liu 2016
N1  - 
ER  - 

TY  - JOUR
TI  - Relation of childhood diarrheal morbidity with the type of tube well used and associated factors of Shigella sonnei diarrhea in rural Bangladesh site of the  Global Enteric Multicenter Study.
AU  - Jahan, Yasmin
AU  - Moriyama, Michiko
AU  - Hossain, Soroar
AU  - Rahman, Md Moshiur
AU  - Ferdous, Farzana
AU  - Ahmed, Shahnawaz
AU  - Das, Sumon Kumar
AU  - Hossain, Md Iqbal
AU  - Faruque, Abu Syed Golam
AU  - Ahmed, Tahmeed
AU  - Chisti, Mohammod Jobayer
PY  - 2019
PD  - 2019
AB  - BACKGROUND: Diarrheal disease still remains a major public health threat and is often associated with fatal outcome especially in children with shigellosis  mostly in developing countries. This study aimed to determine the presence of any  associations between drinking shallow tube well (STW) water and childhood  shigellosis. A total of 1394 children aged 0-59 months who presented with  moderate-to-severe diarrhea (MSD) in Kumudini Women's Medical College and  Hospital, Bangladesh, from December 2007 to March 2011 were enrolled into the  study. RESULTS: Among the study children, STW users often represented poor  families (44% vs. 37%, p = 0.010); less often had household electricity (60% vs.  68%, p = 0.001) and cemented floor material (12% vs. 21%, p < 0.001); washed hand  before eating (79% vs. 84%, p = 0.020); and had Shigella sonnei infections (7.8%  vs. 13.1, p = 0.002) compared to deep tube well (DTW) water families (in  bivariate analysis). After adjusting for covariates, a significant negative  association was observed between childhood MSD episodes due to Shigella sonnei  infections and the use of STW water (aOR 0.53, 95% CI 0.36, 0.79). CONCLUSIONS:  An emergence of less severe Shigella sonnei has replaced relatively more severe  Shigella flexneri among the MSD children from DTW-user families. However, more  monitoring in terms of disease surveillance for changes in the distribution of  Shigella serogroups and serotypes and its upsurges and antimicrobial  susceptibility is essential.
JO  - Tropical medicine and health
PB  - 
CY  - 
VL  - 47
IS  - 
PG  - 29
SP  - 29
EP  - 
AN  - 
DO  - 10.1186/s41182-019-0158-5
UR  - 
NS  - Liu 2016
N1  - 
ER  - 

TY  - JOUR
TI  - High genotypic diversity among rotavirus strains infecting Gambian children.
AU  - Kwambana, Brenda A.
AU  - Ikumapayi, Usman N.
AU  - Sallah, Neneh
AU  - Dione, Michel
AU  - Jarju, Sheikh
AU  - Panchalingham, Sandra
AU  - Jafali, James
AU  - Lamin, Modou
AU  - Betts, Modupeh
AU  - Adeyemi, Mitchell
AU  - Akinsola, Adebayo
AU  - Bittaye, Ousman
AU  - Jasseh, Momodou
AU  - Kotloff, Karen L.
AU  - Levine, Myron M.
AU  - Nataro, James P.
AU  - Corrah, Tumani
AU  - Hossain, M. Jahangir
AU  - Saha, Debasish
AU  - Antonio, Martin
PY  - 2014
PD  - 2014 Jan
AB  - BACKGROUND: Rotavirus is the leading cause of diarrhea in children <5 years of age. In light of the implementation of rotavirus vaccines of limited valency, it  is important to characterize the genotypic diversity of circulating rotavirus in  sub-Saharan Africa. METHODS: We collected stool samples from children 0-59 months  of age who presented at the health centres as cases with moderate-to-severe  diarrhea in the Upper River Region of The Gambia. Stool samples were also  collected from age, sex and area-matched healthy controls. All stool samples were  assayed for rotavirus antigens by enzyme-linked immunosorbent assay and  genotyping was done using reverse transcriptase polymerase chain reaction.  RESULTS: We enrolled 1029 cases and 1569 controls during the 3-year study period  (2008-2010). The detection rate of rotavirus among the cases was 20% (204/1029)  and 3% (42/1569) among controls. At least 18 genotypes were found and the  predominant genotypes were G2P[6] (28%), G1P[8] (26%) and G1P[10] (10%). The rare  identified genotypes (<1%) were G2P[14], G8P[6], G9P[6] and G4P[10]. There was  also a strong positive association between rotavirus infection and the dry season  (odds ratio: 9.83, 95% confidence interval: 6.18-15.63, P < 0.001). A significant  increase in the odds of rotavirus and G1P[8] detection with the use of untreated  water and the presence of cats, rodents and cows in the child's residence was  also found. CONCLUSION: This study provides important baseline data for the  genotypes circulating before vaccine implementation. The wide diversity of  genotypes circulating in The Gambia implies the need for vigilant effectiveness  surveillance following the implementation of RotaTeq in August 2013.
JO  - The Pediatric infectious disease journal
PB  - 
CY  - 
VL  - 33 Suppl 1
IS  - 
PG  - S69-75
SP  - S69
EP  - 75
AN  - 
DO  - 10.1097/INF.0000000000000087
UR  - 
NS  - Liu 2016
N1  - 
ER  - 

TY  - JOUR
TI  - Incidence and etiology of clinically-attended, antibiotic-treated diarrhea among children under five years of age in low- and middle-income countries: Evidence  from the Global Enteric Multicenter Study.
AU  - Lewnard, Joseph A.
AU  - Rogawski McQuade, Elizabeth T.
AU  - Platts-Mills, James A.
AU  - Kotloff, Karen L.
AU  - Laxminarayan, Ramanan
PY  - 2020
PD  - 2020 Aug
AB  - Diarrhea is a leading cause of antibiotic consumption among children in low- and middle-income countries. While vaccines may prevent diarrhea infections for which  children often receive antibiotics, the contribution of individual  enteropathogens to antibiotic use is minimally understood. We used data from the  Global Enteric Multicenter Study (GEMS) to estimate pathogen-specific incidence  of antibiotic-treated diarrhea among children under five years old residing in  six countries of sub-Saharan Africa and South Asia before rotavirus vaccine  implementation. GEMS was an age-stratified, individually-matched case-control  study. Stool specimens were obtained from children presenting to sentinel health  clinics with newly-onset, acute diarrhea (including moderate-to-severe and  less-severe diarrhea) as well as matched community controls without diarrhea. We  used data from conventional and quantitative molecular diagnostic assays applied  to stool specimens to estimate the proportion of antibiotic-treated diarrhea  cases attributable to each pathogen. Antibiotics were administered or prescribed  to 9,606 of 12,109 moderate-to-severe cases and 1,844 of 3,174 less-severe cases.  Across all sites, incidence rates of clinically-attended, antibiotic-treated  diarrhea were 12.2 (95% confidence interval: 9.0-17.8), 10.2 (7.4-13.9) and 1.9  (1.3-3.0) episodes per 100 child-years at risk at ages 6 weeks to 11 months,  12-23 months, and 24-59 months, respectively. Based on the recommendation for  antibiotic treatment to be reserved for cases with dysentery, we estimated a  ratio of 12.6 (8.6-20.8) inappropriately-treated diarrhea cases for each  appropriately-treated case. Rotavirus, adenovirus serotypes 40/41, Shigella,  sapovirus, Shiga toxin-producing Escherichia coli, and Cryptosporidium were the  leading antibiotic-treated diarrhea etiologies. Rotavirus caused 29.2%  (24.5-35.2%) of antibiotic-treated cases, including the largest share in both the  first and second years of life. Shigella caused 14.9% (11.4-18.9%) of  antibiotic-treated cases, and was the leading etiology at ages 24-59 months. Our  findings should inform the prioritization of vaccines with the greatest potential  to reduce antibiotic exposure among children.
JO  - PLoS neglected tropical diseases
PB  - 
CY  - 
VL  - 14
IS  - 8
PG  - e0008520
SP  - e0008520
EP  - 
AN  - 
DO  - 10.1371/journal.pntd.0008520
UR  - 
NS  - Liu 2016
N1  - 
ER  - 

TY  - JOUR
TI  - Molecular Epidemiology of Rotavirus Strains in Symptomatic and Asymptomatic Children in Manhiça District, Southern Mozambique 2008-2019.
AU  - Manjate, Filomena
AU  - João, Eva D.
AU  - Chirinda, Percina
AU  - Garrine, Marcelino
AU  - Vubil, Delfino
AU  - Nobela, Nélio
AU  - Kotloff, Karen
AU  - Nataro, James P.
AU  - Nhampossa, Tacilta
AU  - Acácio, Sozinho
AU  - Tate, Jacqueline E.
AU  - Parashar, Umesh
AU  - Mwenda, Jason M.
AU  - Alonso, Pedro L.
AU  - Nyaga, Martin
AU  - Cunha, Celso
AU  - Mandomando, Inácio
PY  - 2022
PD  - 2022 Jan 12
AB  - Group A rotaviruses remain the leading cause of diarrhoea in children aged <5 years. Mozambique introduced rotavirus vaccine (Rotarix(®)) in September 2015. We  report rotavirus genotypes circulating among symptomatic and asymptomatic  children in Manhiça District, Mozambique, pre- and post-vaccine introduction.  Stool was collected from enrolled children and screened for rotavirus by  enzyme-immuno-sorbent assay. Positive specimens were genotyped for VP7 (G  genotypes) and VP4 (P genotypes) by the conventional reverse transcriptase  polymerase chain reaction. The combination G12P[8] was more frequently observed  in pre-vaccine than in post-vaccine introduction, in moderate to severe diarrhoea  (34%, 61/177 vs. 0, p < 0.0001) and controls (23%, 26/113 vs. 0, p = 0.0013) and  mixed genotypes (36%, 24/67 vs. 7% 4/58, p = 0.0003) in less severe diarrhoea. We  observed changes in post-vaccine compared to pre-vaccine introduction, where  G3P[4] and G3P[8] were prevalent in moderate to severe diarrhoea (10%, 5/49 vs.  0, p = 0.0002; and 14%, 7/49 vs. 1%, 1/177, p < 0.0001; respectively), and in  less severe diarrhoea (21%, 12/58 vs. 0, p = 0.003; and 24%, 14/58 vs. 0, p <  0.0001; respectively). Our surveillance demonstrated the circulation of similar  genotypes contemporaneously among cases and controls, as well as switching from  pre- to post-vaccine introduction. Continuous surveillance is needed to evaluate  the dynamics of the changes in genotypes following vaccine introduction.
JO  - Viruses
PB  - 
CY  - 
VL  - 14
IS  - 1
PG  - 
SP  - 
EP  - 
AN  - 
DO  - 10.3390/v14010134
UR  - 
NS  - Liu 2016
N1  - 
ER  - 

TY  - JOUR
TI  - Epidemiology, Seasonality and Factors Associated with Rotavirus Infection among Children with Moderate-to-Severe Diarrhea in Rural Western Kenya, 2008-2012: The  Global Enteric Multicenter Study (GEMS).
AU  - Omore, Richard
AU  - Tate, Jacqueline E.
AU  - O'Reilly, Ciara E.
AU  - Ayers, Tracy
AU  - Williamson, John
AU  - Moke, Feny
AU  - Schilling, Katie A.
AU  - Awuor, Alex O.
AU  - Jaron, Peter
AU  - Ochieng, John B.
AU  - Oundo, Joseph
AU  - Parashar, Umesh D.
AU  - Parsons, Michele B.
AU  - Bopp, Cheryl C.
AU  - Nasrin, Dilruba
AU  - Farag, Tamer H.
AU  - Kotloff, Karen L.
AU  - Nataro, James P.
AU  - Panchalingam, Sandra
AU  - Levine, Myron M.
AU  - Laserson, Kayla F.
AU  - Nuorti, J. Pekka
AU  - Mintz, Eric D.
AU  - Breiman, Robert F.
PY  - 2016
PD  - 2016
AB  - OBJECTIVE: To evaluate factors associated with rotavirus diarrhea and to describe severity of illness among children <5 years old with non-dysenteric,  moderate-to-severe diarrhea (MSD) in rural western Kenya. METHODS: We analyzed  data from children <5 years old with non-dysenteric MSD enrolled as cases in the  Global Enteric Multicenter Study (GEMS) in Kenya. A non-dysenteric MSD case was  defined as a child with ≥3 loose stools in 24 hrs. and one or more of the  following: sunken eyes, skin tenting, intravenous rehydration, or  hospitalization, who sought care at a sentinel health center within 7 days of  illness onset. Rotavirus antigens in stool samples were detected by ELISA.  Demographic and clinical information was collected at enrollment and during a  single follow-up home visit at approximately 60 days. We analyzed diarrhea  severity using a GEMS 17 point numerical scoring system adapted from the Vesikari  score. We used logistic regression to evaluate factors associated with rotavirus  infection. RESULTS: From January 31, 2008 to September 30, 2012, among 1,637  (92%) non-dysenteric MSD cases, rotavirus was detected in stools of 245 (15.0%).  Rotavirus-positive compared with negative cases were: younger (median age, 8 vs.  13 months; p<0.0001), had more severe illness (median severity score, 9 vs 8;  p<0.0001) and had to be hospitalized more frequently (37/245 [15.1%] vs.  134/1,392 [9.6%]), p <0.013). Independent factors associated with rotavirus  infection included age 0-11 months old (aOR = 5.29, 95% CI 3.14-8.89) and  presenting with vomiting ≥3 times/24hrs (aOR = 2.58, 95% CI [1.91-3.48]).  Rotavirus was detected more commonly in warm and dry months than in the cool and  rainy months (142/691 [20%] vs 70/673 [10%]) p<0.0001). CONCLUSIONS: Diarrhea  caused by rotavirus is associated with severe symptoms leading to  hospitalization. Consistent with other settings, infants had the greatest burden  of disease.
JO  - PloS one
PB  - 
CY  - 
VL  - 11
IS  - 8
PG  - e0160060
SP  - e0160060
EP  - 
AN  - 
DO  - 10.1371/journal.pone.0160060
UR  - 
NS  - Liu 2016
N1  - 
ER  - 

TY  - JOUR
TI  - The Clinical Presentation of Culture-positive and Culture-negative, Quantitative Polymerase Chain Reaction (qPCR)-Attributable Shigellosis in the Global Enteric  Multicenter Study and Derivation of a Shigella Severity Score: Implications for  Pediatric Shigella Vaccine Trials.
AU  - Pavlinac, Patricia B.
AU  - Platts-Mills, James A.
AU  - Tickell, Kirkby D.
AU  - Liu, Jie
AU  - Juma, Jane
AU  - Kabir, Furqan
AU  - Nkeze, Joseph
AU  - Okoi, Catherine
AU  - Operario, Darwin J.
AU  - Uddin, Jashim
AU  - Ahmed, Shahnawaz
AU  - Alonso, Pedro L.
AU  - Antonio, Martin
AU  - Becker, Stephen M.
AU  - Breiman, Robert F.
AU  - Faruque, Abu S. G.
AU  - Fields, Barry
AU  - Gratz, Jean
AU  - Haque, Rashidul
AU  - Hossain, Anowar
AU  - Hossain, M. Jahangir
AU  - Jarju, Sheikh
AU  - Qamar, Farah
AU  - Iqbal, Najeeha Talat
AU  - Kwambana, Brenda
AU  - Mandomando, Inacio
AU  - McMurry, Timothy L.
AU  - Ochieng, Caroline
AU  - Ochieng, John B.
AU  - Ochieng, Melvin
AU  - Onyango, Clayton
AU  - Panchalingam, Sandra
AU  - Kalam, Adil
AU  - Aziz, Fatima
AU  - Qureshi, Shahida
AU  - Ramamurthy, Thandavarayan
AU  - Roberts, James H.
AU  - Saha, Debasish
AU  - Sow, Samba O.
AU  - Stroup, Suzanne E.
AU  - Sur, Dipika
AU  - Tamboura, Boubou
AU  - Taniuchi, Mami
AU  - Tennant, Sharon M.
AU  - Roose, Anna
AU  - Toema, Deanna
AU  - Wu, Yukun
AU  - Zaidi, Anita
AU  - Nataro, James P.
AU  - Levine, Myron M.
AU  - Houpt, Eric R.
AU  - Kotloff, Karen L.
PY  - 2021
PD  - 2021 Aug 2
AB  - BACKGROUND: Shigella is a leading cause of childhood diarrhea and target for vaccine development. Microbiologic and clinical case definitions are needed for  pediatric field vaccine efficacy trials. METHODS: We compared characteristics of  moderate to severe diarrhea (MSD) cases in the Global Enteric Multicenter Study  (GEMS) between children with culture positive Shigella to those with  culture-negative, quantitative polymerase chain reaction (qPCR)-attributable  Shigella (defined by an ipaH gene cycle threshold <27.9). Among Shigella MSD  cases, we determined risk factors for death and derived a clinical severity  score. RESULTS: Compared to culture-positive Shigella MSD cases (n = 745),  culture-negative/qPCR-attributable Shigella cases (n = 852) were more likely to  be under 12 months, stunted, have a longer duration of diarrhea, and less likely  to have high stool frequency or a fever. There was no difference in dehydration,  hospitalization, or severe classification from a modified Vesikari score.  Twenty-two (1.8%) Shigella MSD cases died within the 14-days after presentation  to health facilities, and 59.1% of these deaths were in culture-negative cases.  Age <12 months, diarrhea duration prior to presentation, vomiting, stunting,  wasting, and hospitalization were associated with mortality. A model-derived  score assigned points for dehydration, hospital admission, and longer diarrhea  duration but was not significantly better at predicting 14-day mortality than a  modified Vesikari score. CONCLUSIONS: A composite severity score consistent with  severe disease or dysentery may be a pragmatic clinical endpoint for severe  shigellosis in vaccine trials. Reliance on culture for microbiologic confirmation  may miss a substantial number of Shigella cases but is currently required to  measure serotype specific immunity.
JO  - Clinical infectious diseases : an official publication of the Infectious Diseases Society of America
PB  - 
CY  - 
VL  - 73
IS  - 3
PG  - e569-e579
SP  - e569
EP  - e579
AN  - 
DO  - 10.1093/cid/ciaa1545
UR  - 
NS  - Liu 2016
N1  - 
ER  - 

TY  - JOUR
TI  - Emergence of human caliciviruses among diarrhea cases in southwest China.
AU  - Zhang, Shun-Xian
AU  - Li, Li
AU  - Yin, Jian-Wen
AU  - Jin, Miao
AU  - Kong, Xiang-Yu
AU  - Pang, Li-Li
AU  - Zhou, Yong-Kang
AU  - Tian, Li-Guang
AU  - Chen, Jia-Xu
AU  - Zhou, Xiao-Nong
PY  - 2016
PD  - 2016 Sep 23
AB  - BACKGROUND: Acute diarrhea is one of the most serious problems in global public health that causes considerable morbidity and mortality worldwide. Human  caliciviruses (HuCV) including norovirus (NoV, genogroup GI and GII) and  sapovirus (SaV), is a leading cause of acute sporadic diarrhea in individuals  across all age groups. However, few studies had been conducted clarifying the  characteristics of HuCV in diarrhea cases across all age groups in China. Our  study was aimed at assessing the HuCV-related diarrhea burden and NoV genotypes  distribution in southwest China. METHODS: The study was conducted in four  hospitals in Kunming city, Yunnan province, from June 2014 to July 2015. Stool  specimens were collected from 1,121 diarrhea cases and 319 healthy controls in  outpatient departments. Reverse transcription polymerase chain reaction (RT-PCR)  was used to detect NoV (GI, GII) and SaV. Sequencing was applied to confirm the  three viral infections and phylogenetic analysis was performed to determine their  genotypes. A structured questionnaire was used to record the demographic  information and clinical symptoms of subjects. RESULTS: HuCV was detected at an  11.0 % infection rate in 1,121 diarrhea cases and at 3.4 % rate in 319  non-diarrhea subjects (p < 0.0001, OR = 3.5, 95 % CI 1.8-6.5). The prevalence of  the NoV genogroup GII and genotype GII.4 in diarrhea cases was significantly  higher than that found in healthy controls (p < 0.0001, p = 0.018, respectively).  NoV GII (n = 118, 10.5 %) was the most common HuCV subtype in diarrhea cases,  followed by SaV (n = 3, 0.3 %) and NoV GI (n = 2, 0.2 %). Of 118 NoV GII strains  isolated from diarrhea patients. GII.4 (n = 55, 46.6 %) was the predominant  strain, followed by GII.3 (n = 28, 23.7 %), GII.12 (n = 25, 21.2 %), GII.17  (n = 8, 6.8 %), and GII.5 (n = 2, 1.7 %). Of the 55 GII.4 strains, the GII.4  Sydney 2012 variant had absolutely predominant prevalence (n = 52, 94.5 %),  followed by the NoV GII.4-2006b variant (n = 3, 5.5 %). The GII.4 Orleans 2009  variant was not found in diarrhea cases of the study. CONCLUSIONS: NoV GII was  the major genogroup and GII.4 was the most predominant strain detected in  diarrhea patients. The GII.17 is an emergent variant in sporadic diarrhea and  might become the predominant strain in diarrhea cases in the near future. Rapid,  accurate detection kits need to be developed to help us find and treat  NoV-associated diarrhea in clinical settings in a timely manner.
JO  - BMC infectious diseases
PB  - 
CY  - 
VL  - 16
IS  - 1
PG  - 511
SP  - 511
EP  - 
AN  - 
DO  - 10.1186/s12879-016-1831-5
UR  - 
NS  - 
N1  - Josh Colston (2023-10-10 09:40:49)(Select): A two-step multiplex RT-PCR was performed; 
ER  - 

TY  - JOUR
TI  - Epidemiological aspects of rotavirus and adenovirus in hospitalized children with diarrhea: a 5-year survey in Beijing.
AU  - Liu, Liying
AU  - Qian, Yuan
AU  - Zhang, You
AU  - Zhao, Linqing
AU  - Jia, Liping
AU  - Dong, Huijing
PY  - 2016
PD  - 2016 Sep 23
AB  - BACKGROUND: Diarrhea caused by viruses is a global problem among young children. We investigated two of the most important agents, rotavirus and adenovirus, to  provide epidemiological evidence for a better understanding of their role among  children with acute diarrhea. METHODS: A total of 3147 hospitalized children were  enrolled in the study during 2010 ~ 2014. Antigen testing for rotavirus and DNA  testing for adenovirus were performed on stool specimens collected from  participants. RESULTS: There were 1985 cases of community-acquired diarrhea (CAD)  and 1162 cases of hospital-acquired diarrhea (HAD). A total of 692 cases (22.0 %)  were positive for rotavirus. Rotavirus was detected in more children with HAD  than in those with CAD (24.6 %; 286/1162 vs. 20.5 %; 406/1985). A total of 324  cases (10.3 %) were adenovirus positive. There was a significant difference  between the CAD group and HAD group (9.5 %; 188/1985 vs. 11.7 %; 136/1162: χ  (2) = 3.957, p = 0.047). Co-infection was found in only 35 children (1.11 %), and  the co-infection rate was similar between the CAD and HAD groups (χ (2) = 1.174,  p = 0.279). There was no association between sex and the detection rate of these  viruses. The positive rate was significantly different for rotavirus among CAD  cases (χ (2) = 27.979, p < 0.001) and for adenovirus (χ (2) = 34.362, p < 0.001)  in the five age groups. Compared with the other four age groups (15.8-19.8 %),  the prevalence of rotaviruses was highest among children aged 12-24 months  (28.6 %). Adenovirus was detected in 3.6 % of neonates compared with 5.8 % of  infants from 1 to 6 months old; this increased to 12.0-13.8 % in children over  6 months of age. In HAD cases, age differences were not found for rotavirus and  adenovirus. Seasonal variation of rotavirus was observed, with peaks in November  and December and with through in July and August; however, no clear seasonal  pattern was found for adenovirus. CONCLUSION: Detection rates for rotavirus and  adenovirus were significantly higher in children with HAD than those with CAD,  but co-infection was very low. A high prevalence of rotavirus was identified in  neonates with diarrhea. Vaccination for rotavirus gastroenteritis should be  considered in neonates.
JO  - BMC infectious diseases
PB  - 
CY  - 
VL  - 16
IS  - 1
PG  - 508
SP  - 508
EP  - 
AN  - 
DO  - 10.1186/s12879-016-1829-z
UR  - 
NS  - 
N1  - 
ER  - 

TY  - JOUR
TI  - Viral and Bacterial Etiology of Acute Diarrhea among Children under 5 Years of Age in Wuhan, China.
AU  - Zhu, Xu-Hui
AU  - Tian, Lei
AU  - Cheng, Zhong-Ju
AU  - Liu, Wei-Yong
AU  - Li, Song
AU  - Yu, Wei-Ting
AU  - Zhang, Wen-Qian
AU  - Xiang, Xu
AU  - Sun, Zi-Yong
PY  - 2016
PD  - 2016 Aug 20
AB  - BACKGROUND: Acute diarrhea remains the serious problem in developing countries, especially among children under 5 years of age. Currently, only two or three  common diarrhea pathogens were screened at most hospitals in China. The aim of  this study was to provide a wide variety of diarrhea pathogens and their  antimicrobial resistance patterns in children under 5 years of age. METHODS:  Totally 381 stool samples collected from Tongji Hospital between July 1, 2014 and  June 30, 2015 were tested by culture and/or polymerase chain reaction for eight  kinds of bacteria and five kinds of viruses. An antimicrobial sensitivity test  was performed using dilution method recommended by the Clinical and Laboratory  Standards Institute. RESULTS: Viral infections were mainly identified in infants  (0-11 months), whereas bacterial infections were more prevalent in the age of  24-59 months. About 69.8% of samples were positive for at least one pathogen,  51.7% of samples were virus positive, followed by bacteria positive cases  (19.4%), and 12.6% of cases displayed co-infections with two viruses or a virus  and a bacterium. Rotavirus was the most prevalent pathogen, followed closely by  norovirus, while Salmonella was the most commonly isolated bacteria, followed by  diarrheagenic Escherichia coli (DEC) and Campylobacter. More than 40% of  Salmonella spp. and DEC isolates were resistant to first-line antibiotics  (ampicillin, trimethoprim-sulfamethoxazole, and tetracycline). Around 10% of  Salmonella spp. isolates were resistant to ceftriaxone and ciprofloxacin  simultaneously. Campylobacter spp. displayed high resistance to ciprofloxacin but  kept low resistance to azithromycin and doxycycline. CONCLUSIONS: The etiology of  acute diarrhea varies in children of different age groups. The high frequency of  infection with viruses suggests the urgent demand for new viral vaccine  development. Proper use of antibiotics in the treatment of acute diarrhea is  crucial due to the high level of antibiotic resistance.
JO  - Chinese medical journal
PB  - 
CY  - 
VL  - 129
IS  - 16
PG  - 1939-1944
SP  - 1939
EP  - 1944
AN  - 
DO  - 10.4103/0366-6999.187852
UR  - 
NS  - 
N1  - 
ER  - 

TY  - JOUR
TI  - Etiologies, Risk Factors and Impact of Severe Diarrhea in the Under-Fives in Moramanga and Antananarivo, Madagascar.
AU  - Randremanana, Rindra Vatosoa
AU  - Razafindratsimandresy, Richter
AU  - Andriatahina, Todisoa
AU  - Randriamanantena, Arthur
AU  - Ravelomanana, Lovaniaina
AU  - Randrianirina, Frédérique
AU  - Richard, Vincent
PY  - 2016
PD  - 2016
AB  - BACKGROUND: Diarrheal disease remains a leading cause of death in children in low-income countries. We investigated the etiology, risk factors and effects on  nutritional status of severe diarrhea in children from two districts in  Madagascar. METHODS: We performed a matched case-control study in 2011 to 2014,  on children under the age of five years from Moramanga and Antananarivo. The  cases were children hospitalized for severe diarrhea and the controls were  children without diarrhea selected at random from the community. Stool samples  were collected from both groups. Anthropometric measurements were made during  follow-up visits about one and two months after enrolment. RESULTS: We enrolled  199 cases and 199 controls. Rotavirus infection was the most frequently detected  cause of diarrhea. It was strongly associated with severe diarrhea (OR: 58.3; 95%  CI: 7.7-439.9), accounting for 42.4% (95% CI: 37.6-43.1) of severe diarrhea  cases. At the household level, possession of cattle (OR = 0.3; 95% CI: 0.1-0.6)  and living in a house with electricity (OR = 0.4; 95% CI: 0.2-0.8) were  protective factors. The presence of garbage around the house was a risk factor  for severe diarrhea (OR = 3.2; 95% CI: 1.9-5.4). We found no significant  association between severe diarrhea and the nutritional status of the children at  follow-up visits, but evident wasting at enrolment was associated with a higher  risk of severe diarrhea (OR = 9; 95% CI: 4.5-17.9). CONCLUSIONS: Severe childhood  diarrhea is mostly caused by rotavirus infection. An anti-rotavirus vaccine has  already been introduced in Madagascar and should be promoted more widely.  However, post-licensing surveillance is required. Interventions to improve the  nutritional status of children, preventive measures focused on household and  personal hygiene and nutritional rehabilitation during severe diarrheal disease  should be reinforced.
JO  - PloS one
PB  - 
CY  - 
VL  - 11
IS  - 7
PG  - e0158862
SP  - e0158862
EP  - 
AN  - 
DO  - 10.1371/journal.pone.0158862
UR  - 
NS  - 
N1  - 
ER  - 

TY  - JOUR
TI  - Rotavirus and other Diarrheal Disease in a Birth Cohort from Southern Indian Community.
AU  - Sarkar, R.
AU  - Gladstone, B. P.
AU  - Warier, J. P.
AU  - Sharma, S. L.
AU  - Raman, U.
AU  - Muliyil, J.
AU  - Kang, G.
PY  - 2016
PD  - 2016 Jul 8
AB  - OBJECTIVE: To describe the incidence, severity and etiology of diarrheal disease in infants and young children residing in an urban slum community in Southern  India. SETTING: Three contiguous urban slums in Vellore, Tamil Nadu.  PARTICIPANTS: 452 children participating in a birth cohort study on diarrheal  disease; 373 completed three years of follow-up. OUTCOME MEASURES: Diarrheal  incidence (obtained by twice-weekly home visits) and severity (assessed by the  Vesikari scoring system), and etiological agents associated with diarrhea  (through examination of stool specimens by bacteriologic culture, rotavirus  enzyme immunoassay, PCR for norovirus and microscopy for parasites). RESULTS: A  total of 1856 diarrheal episodes were reported in 373 children. The overall  incidence rate of diarrhea was 1.66 episodes per child year for three years, with  2.76 episodes per child year in infancy. The incidence peaked during the months  of July and August. Severe diarrhea formed 8% of the total episodes. Rotavirus  was the most common pathogen detected, being identified in 18% of episodes. Good  hygiene status resulted in 33% protection against moderate-to-severe diarrhea.  CONCLUSIONS: This study highlights the burden of diarrheal disease and the  important etiological agents of childhood diarrhea in Southern India. Promotion  of hygienic behavior through health education may help reduce diarrheal incidence  in this and similar communities.
JO  - Indian pediatrics
PB  - 
CY  - 
VL  - 53
IS  - 7
PG  - 583-588
SP  - 583
EP  - 588
AN  - 
DO  - 10.1007/s13312-016-0892-2
UR  - 
NS  - 
N1  - Josh Colston (2024-10-01 01:36:40)(Included): Birth cohort set up to measure incidence. Multiple samples per subject.; 
ER  - 

TY  - JOUR
TI  - Characteristics of bacterial pathogens associated with acute diarrhea in children under 5 years of age: a hospital-based cross-sectional study.
AU  - Tian, Lei
AU  - Zhu, Xuhui
AU  - Chen, Zhongju
AU  - Liu, Weiyong
AU  - Li, Song
AU  - Yu, Weiting
AU  - Zhang, Wenqian
AU  - Xiang, Xu
AU  - Sun, Ziyong
PY  - 2016
PD  - 2016 Jun 7
AB  - BACKGROUND: Acute diarrhea is a leading cause of morbidity and mortality in children, particularly in those under the age of 5 years. Rotavirus is recognized  as the leading cause of acute diarrhea in children, however, the contribution of  bacterial pathogens as causative agents varies throughout the world. Here we  report a hospital-based prospective study to analyze the characteristics of  bacterial pathogens associated with acute diarrhea in children under 5 years of  age. METHODS: Stool samples were collected from 508 patients with acute diarrhea  under 5 years of age who presented at our hospital. Nine pathogens were isolated  and identified by culturing, serology or PCR, these included Salmonella spp.,  Shigella spp., Vibrio cholerae, diarrheagenic Escherichia coli (DEC), Aeromonas  spp., Plesiomonas spp., Vibrio parahaemolyticus, Campylobacter spp. and Yersinia  enterocolitica. Antimicrobial sensitivity tests of these pathogens were  conducted. The most commonly detected pathogen, Salmonella spp., was further  investigated by PCR and sequencing of antibiotic resistance-related genes.  RESULTS: Pathogens were identified in 20.1 % of the 508 samples. The most  commonly detected pathogens were Salmonella spp. (8.5 %), followed by DEC  (4.7 %), Campylobacter jejuni (3.0 %) and Aeromonas spp. (2.0 %). The resistance  rates to ampicillin and tetracycline in Salmonella spp. were >60 %, but were  <30 % to cephalosporins and quinolones. More than 50 % of DEC strains displayed  resistance to ampicillin, cefotaxime and tetracycline, and 60 % of C. jejuni  strains were resistant to ciprofloxacin but highly sensitive to the other  antibiotics. Among 12 cephalosporin-resistant Salmonella isolates, TEM-1 and  CTX-M-14 determinants were present in two (16.7 %) isolates. PCR screening for  plasmid-mediated quinolone resistance genes revealed gyrA mutations in one of  three highly quinolone resistant isolates. CONCLUSIONS: Salmonella spp., DEC,  Campylobacter spp. and Aeromonas spp. were the most commonly detected bacterial  pathogens in children under the age of 5 years with acute diarrhea. Our findings  indicate that ampicillin and tetracycline are not suitable as first line  therapeutic drugs against Salmonella spp. Resistance to third generation  cephalosporins and quinolones was also detected. TEM-1 and CTX-M-14 genetic  determinants, and gyrA mutations, were the major mechanisms associated with high  levels of cephalosporin and quinolone resistance, respectively, in Salmonella  isolates.
JO  - BMC infectious diseases
PB  - 
CY  - 
VL  - 16
IS  - 
PG  - 253
SP  - 253
EP  - 
AN  - 
DO  - 10.1186/s12879-016-1603-2
UR  - 
NS  - 
N1  - 
ER  - 

TY  - JOUR
TI  - Population-Based Incidence Rates of Diarrheal Disease Associated with Norovirus, Sapovirus, and Astrovirus in Kenya.
AU  - Shioda, Kayoko
AU  - Cosmas, Leonard
AU  - Audi, Allan
AU  - Gregoricus, Nicole
AU  - Vinjé, Jan
AU  - Parashar, Umesh D.
AU  - Montgomery, Joel M.
AU  - Feikin, Daniel R.
AU  - Breiman, Robert F.
AU  - Hall, Aron J.
PY  - 2016
PD  - 2016
AB  - BACKGROUND: Diarrheal diseases remain a major cause of mortality in Africa and worldwide. While the burden of rotavirus is well described, population-based  rates of disease caused by norovirus, sapovirus, and astrovirus are lacking,  particularly in developing countries. METHODS: Data on diarrhea cases were  collected through a population-based surveillance platform including healthcare  encounters and household visits in Kenya. We analyzed data from June 2007 to  October 2008 in Lwak, a rural site in western Kenya, and from October 2006 to  February 2009 in Kibera, an urban slum. Stool specimens from diarrhea cases of  all ages who visited study clinics were tested for norovirus, sapovirus, and  astrovirus by RT-PCR. RESULTS: Of 334 stool specimens from Lwak and 524 from  Kibera, 85 (25%) and 159 (30%) were positive for norovirus, 13 (4%) and 31 (6%)  for sapovirus, and 28 (8%) and 18 (3%) for astrovirus, respectively. Among  norovirus-positive specimens, genogroup II predominated in both sites, detected  in 74 (87%) in Lwak and 140 (88%) in Kibera. The adjusted community incidence per  100,000 person-years was the highest for norovirus (Lwak: 9,635; Kibera: 4,116),  followed by astrovirus (Lwak: 3,051; Kibera: 440) and sapovirus (Lwak: 1,445;  Kibera: 879). For all viruses, the adjusted incidence was higher among children  aged <5 years (norovirus: 22,225 in Lwak and 17,511 in Kibera; sapovirus: 5,556  in Lwak and 4,378 in Kibera; astrovirus: 11,113 in Lwak and 2,814 in Kibera)  compared to cases aged ≥5 years. CONCLUSION: Although limited by a lack of  controls, this is the first study to estimate the outpatient and community  incidence rates of norovirus, sapovirus, and astrovirus across the age spectrum  in Kenya, suggesting a substantial disease burden imposed by these viruses. By  applying adjusted rates, we estimate approximately 2.8-3.3 million, 0.45-0.54  million, and 0.77-0.95 million people become ill with norovirus, sapovirus, and  astrovirus, respectively, every year in Kenya.
JO  - PloS one
PB  - 
CY  - 
VL  - 11
IS  - 4
PG  - e0145943
SP  - e0145943
EP  - 
AN  - 
DO  - 10.1371/journal.pone.0145943
UR  - 
NS  - 
N1  - 
ER  - 

TY  - JOUR
TI  - Aetiology of diarrhoeal disease and evaluation of viral-bacterial coinfection in children under 5 years old in China: a matched case-control study.
AU  - Li, L. L.
AU  - Liu, N.
AU  - Humphries, E. M.
AU  - Yu, J. M.
AU  - Li, S.
AU  - Lindsay, B. R.
AU  - Stine, O. C.
AU  - Duan, Z. J.
PY  - 2016
PD  - 2016 Apr
AB  - Globally, diarrhoeal diseases are the second leading cause of death among children under 5 years old. Few case-control studies on the aetiology of  diarrhoea have been conducted in China. A case-control study on 922 children  under 5 years old who presented with diarrhoea and individually matched controls  was conducted in China between May 2011 and January 2013. Quantitative PCR was  used to analyze stool samples for 10 diarrhoeal pathogens. Potential enteric  pathogens were detected in 377 (81.8%) of 461 children with diarrhoea and 215  controls (46.6%, p <0.001). Rotavirus, norovirus GII, Shigella and adenovirus  were qualitatively associated with diarrhoea. Using receiver operating  characteristic curves, the optimal cutoff threshold for defining a symptomatic  individual was 72, 5840, and 10(4) copies per reaction for rotavirus (odds ratio  259), norovirus GII (odds ratio 10.6) and Shigella (odds ratio 5.1). The  attributable fractions were 0.18 for rotavirus, 0.08 for norovirus GII, 0.01 for  Shigella and 0.04 for adenovirus. Coinfections between pathogens were common. Two  pairs, rotavirus and adenovirus, and norovirus GII and Salmonella were positively  associated. The co-occurrence of rotavirus and sapovirus, astrovirus,  enterotoxigenic Escherichia coli or Campylobacter jejuni only occurred in  children with disease. Coinfection was not correlated with clinical symptoms.  Quantitative data are critical. Our results indicate that increased pathogen  loads increase the OR between diarrhoea and rotavirus, norovirus GII and  Shigella. Coinfections with rotavirus and norovirus GII are common and occur in a  nonrandom distribution. Despite testing for ten diarrhoeal pathogens, over  two-thirds of cases do not have a recognized attributable cause.
JO  - Clinical microbiology and infection : the official publication of the European Society of Clinical Microbiology and Infectious Diseases
PB  - 
CY  - 
VL  - 22
IS  - 4
PG  - 381.e9-381.e16
SP  - 381.e9
EP  - 381.e16
AN  - 
DO  - 10.1016/j.cmi.2015.12.018
UR  - 
NS  - 
N1  - 
ER  - 

TY  - JOUR
TI  - Molecular epidemiology and surveillance of circulating rotavirus and adenovirus in Congolese children with gastroenteritis.
AU  - Mayindou, Gontran
AU  - Ngokana, Berge
AU  - Sidibé, Anissa
AU  - Moundélé, Victoire
AU  - Koukouikila-Koussounda, Felix
AU  - Christevy Vouvoungui, Jeannhey
AU  - Kwedi Nolna, Sylvie
AU  - Velavan, Thirumalaisamy P.
AU  - Ntoumi, Francine
PY  - 2016
PD  - 2016 Apr
AB  - Infectious Diarrhea caused by rotavirus and adenovirus, is a leading cause of death in children in sub-Sahara Africa but there is limited published data on the  diverse rotavirus genotypes and adenovirus serotypes circulating in the Republic  of Congo. In this study, we investigated the prevalence of severe diarrhea caused  by rotavirus A (RVA) and Adenovirus serotype 40 and 41 in Congolese children  hospitalized with severe gastroenteritis. Stool samples were collected from 655  Congolese children less than 60 months of age hospitalized with acute  gastroenteritis between June 2012 and June 2013. Rotavirus and adenovirus  antigens were tested using commercially available ELISA kits and the RVA G- and  P- genotypes were identified by seminested multiplex RT-PCR. Three hundred and  four (46.4%) children were tested positive for RVA. Adenovirus infection was  found in 5.5% of the 564 tested children. Rotavirus infection was frequently  observed in children between 6-12 months (55.9%). The dry season months recorded  increased RVA infection while no seasonality of adenovirus infection was  demonstrated. The most common RVA genotypes were G1 (57.5%), G2 (6.4%), G1G2  mixture (15.5%), P[8] (58%), P[6] (13.2%), and P[8]P[6] mixture (26%).  Additionally, the genotype G12P[6] was significantly associated with increased  vomiting. This first study on Congolese children demonstrates a high prevalence  and clinical significance of existing rotavirus genotypes. Adenovirus prevalence  is similar to that of other Central African countries. This baseline epidemiology  and molecular characterization study will contribute significantly to the RVA  surveillance after vaccine implementation in the country.
JO  - Journal of medical virology
PB  - 
CY  - 
VL  - 88
IS  - 4
PG  - 596-605
SP  - 596
EP  - 605
AN  - 
DO  - 10.1002/jmv.24382
UR  - 
NS  - 
N1  - 
ER  - 

TY  - JOUR
TI  - Diarrhoeagenic Escherichia coli in mother-child Pairs in Ile-Ife, South Western Nigeria.
AU  - Odetoyin, Babatunde W.
AU  - Hofmann, Jennifer
AU  - Aboderin, Aaron O.
AU  - Okeke, Iruka N.
PY  - 2016
PD  - 2016 Jan 25
AB  - BACKGROUND: Diarrhoeagenic Escherichia coli (DEC) pathotypes are among the most common bacterial causes of morbidity and mortality in young children. These  pathogens are not sought routinely and capacity for their detection is limited in  Africa. We investigated the distribution and dissemination of DEC in 126 children  paired with their mothers in a Nigerian community. METHODS: A total of 861 E.  coli were isolated from 126 children with diarrhoea and their mothers.  Antimicrobial susceptibility of each isolate was determined by Kirby-Bauer disc  diffusion technique. All the isolates were screened for DEC markers by multiplex  PCR. Genetic relatedness of DEC strains was determined by flagellin typing and  Insertion element 3 (IS3)-based PCR. RESULTS: DEC were identified from 35.7% of  individuals with the most common pathotype being shiga toxin-producing E. coli  (42, 16.7%). Identical pathotypes were found in 13 (10.3%) of the mother-child  pairs and in three of these strains from mothers and their children showed  identical genetic signatures. Over 90% of DEC isolates were resistant to  ampicillin, sulphonamide, tetracycline, streptomycin or trimethoprim, but only 9  (7.2%) were ciprofloxacin resistant CONCLUSION: The data suggest that healthy  mothers are asymptomatic reservoirs of multiply-resistant strains that are  pathogenic in their children and there are instances in which identical strains  are found in mother-child pairs.
JO  - BMC infectious diseases
PB  - 
CY  - 
VL  - 16
IS  - 
PG  - 28
SP  - 28
EP  - 
AN  - 
DO  - 10.1186/s12879-016-1365-x
UR  - 
NS  - 
N1  - 
ER  - 

TY  - JOUR
TI  - Burden of Norovirus and Rotavirus in Children After Rotavirus Vaccine Introduction, Cochabamba, Bolivia.
AU  - McAtee, Casey L.
AU  - Webman, Rachel
AU  - Gilman, Robert H.
AU  - Mejia, Carolina
AU  - Bern, Caryn
AU  - Apaza, Sonia
AU  - Espetia, Susan
AU  - Pajuelo, Mónica
AU  - Saito, Mayuko
AU  - Challappa, Roxanna
AU  - Soria, Richard
AU  - Ribera, Jose P.
AU  - Lozano, Daniel
AU  - Torrico, Faustino
PY  - 2016
PD  - 2016 Jan
AB  - The effectiveness of rotavirus vaccine in the field may set the stage for a changing landscape of diarrheal illness affecting children worldwide. Norovirus  and rotavirus are the two major viral enteropathogens of childhood. This study  describes the prevalence of norovirus and rotavirus 2 years after widespread  rotavirus vaccination in Cochabamba, Bolivia. Stool samples from hospitalized  children with acute gastroenteritis (AGE) and outpatients aged 5-24 months  without AGE were recruited from an urban hospital serving Bolivia's third largest  city. Both viruses were genotyped, and norovirus GII.4 was further sequenced.  Norovirus was found much more frequently than rotavirus. Norovirus was detected  in 69/201 (34.3%) of specimens from children with AGE and 13/71 (18.3%) of those  without diarrhea. Rotavirus was detected in 38/201 (18.9%) of diarrheal specimens  and 3/71 (4.2%) of non-diarrheal specimens. Norovirus GII was identified in 97.8%  of norovirus-positive samples; GII.4 was the most common genotype (71.4% of typed  specimens). Rotavirus G3P[8] was the most prevalent rotavirus genotype (44.0% of  typed specimens) and G2P[4] was second most prevalent (16.0% of typed specimens).  This community is likely part of a trend toward norovirus predominance over  rotavirus in children after widespread vaccination against rotavirus.
JO  - The American journal of tropical medicine and hygiene
PB  - 
CY  - 
VL  - 94
IS  - 1
PG  - 212-217
SP  - 212
EP  - 217
AN  - 
DO  - 10.4269/ajtmh.15-0203
UR  - 
NS  - 
N1  - 
ER  - 

TY  - JOUR
TI  - Clinical epidemiology and molecular profiling of human bocavirus in faecal samples from children with diarrhoea in Guangzhou, China.
AU  - Zhang, D.-M.
AU  - Ma, M.-M.
AU  - Wen, W.-T.
AU  - Zhu, X.
AU  - Xu, L.
AU  - He, Z.-J.
AU  - He, X.
AU  - Wu, J.-H.
AU  - Hu, Y.-W.
AU  - Zheng, Y.
AU  - Deng, Y.
AU  - Lin, C.-J.
AU  - Lu, J.-H.
AU  - Li, M.-F.
AU  - Cao, K.-Y.
PY  - 2015
PD  - 2015 Aug
AB  - To understand the clinical epidemiology and molecular characteristics of human bocavirus (HBoV) infection in children with diarrhoea in Guangzhou, South China,  we collected 1128 faecal specimens from children with diarrhoea from July 2010 to  December 2012. HBoV and five other major enteric viruses were examined using  real-time polymerase chain reaction. Human rotavirus (HRV) was the most prevalent  pathogen, detected in 250 (22·2%) cases, followed by enteric adenovirus (EADV) in  76 (6·7%) cases, human astrovirus (HAstV) in 38 (3·4%) cases, HBoV in 17 (1·5%)  cases, sapovirus (SaV) in 14 (1·2%) cases, and norovirus (NoV) in 9 (0·8%) cases.  Co-infections were identified in 3·7% of the study population and 23·5% of  HBoV-positive specimens. Phylogenetic analysis revealed 14 HBoV strains to be  clustered into species HBoV1 with only minor variations among them. Overall, the  detection of HBoV appears to partially contribute to the overall detection gap  for enteric infections, single HBoV infection rarely results in severe clinical  outcomes, and HBoV sequencing data appears to support conserved genomes across  strains identified in this study.
JO  - Epidemiology and infection
PB  - 
CY  - 
VL  - 143
IS  - 11
PG  - 2315-2329
SP  - 2315
EP  - 2329
AN  - 
DO  - 10.1017/S0950268814003203
UR  - 
NS  - 
N1  - 
ER  - 

TY  - JOUR
TI  - Four-year study of viruses that cause diarrhea in Japanese pediatric outpatients.
AU  - Thongprachum, Aksara
AU  - Takanashi, Sayaka
AU  - Kalesaran, Angela F. C.
AU  - Okitsu, Shoko
AU  - Mizuguchi, Masashi
AU  - Hayakawa, Satoshi
AU  - Ushijima, Hiroshi
PY  - 2015
PD  - 2015 Jul
AB  - Acute gastroenteritis continues to be a major public health problem worldwide. A wide variety of viruses associated with diarrhea disease is being reported  continually. This study investigated the epidemiological situation of viruses  that cause diarrhea in Japanese pediatric patients. This study enrolled a total  of 2,381 fecal specimens collected between 2009 and 2013 from Japanese children  with acute gastroenteritis. There is currently a 70.4% prevalence of viruses  causing diarrhea among these Japanese pediatric outpatients. Norovirus was  detected in 39.3% of the patients, whereas the prevalence of rotavirus, human  parechovirus, enterovirus, adenovirus, sapovirus, astrovirus, and Aichi virus was  20.1, 6.6, 6.1, 5.6, 4.8, 2.3, and 0.1%, respectively. Co-infections were  observed at the prevalence rates of 13.4 and 0.5% for double infections and  triple infections, respectively. Mixed viral infections were found commonly in  Japanese outpatients, and the norovirus seemed to play a major role in  co-infections. Viral diarrhea cases were detected mostly in children younger than  3 years of age. The norovirus and rotavirus can be detected throughout the year,  with a peak during the cold and dry seasons, whereas other common viruses are  found during no specific season. Surveillance data revealed that a wide variety  of viruses has caused diarrhea to circulate currently in Japanese pediatric  outpatients, with very high detection rates; and norovirus and rotavirus are the  most important pathogens. The data obtained from this study are valuable for  compiling the overall picture of several viruses that causes diarrhea and  associates with acute gastroenteritis in the Japanese pediatric population.
JO  - Journal of medical virology
PB  - 
CY  - 
VL  - 87
IS  - 7
PG  - 1141-1148
SP  - 1141
EP  - 1148
AN  - 
DO  - 10.1002/jmv.24155
UR  - 
NS  - 
N1  - Margaret Kosek (2023-08-25 04:31:08)(Select): AGE no explicitly defined.; 
ER  - 

TY  - JOUR
TI  - Viral gastroenteritis in children in Colorado 2006-2009.
AU  - Osborne, Christina M.
AU  - Montano, Aaron C.
AU  - Robinson, Christine C.
AU  - Schultz-Cherry, Stacey
AU  - Dominguez, Samuel R.
PY  - 2015
PD  - 2015 Jun
AB  - Acute gastroenteritis accounts for a significant burden of medically attended illness in children under the age of five. For this study, four multiplex reverse  transcription PCR assays were used to determine the incidence of adenovirus,  astrovirus, coronavirus, norovirus GI and GII, rotavirus, and sapovirus in stool  samples submitted for viral electron microscopy (EM) to the Children's Hospital  Colorado. Of 1105 stool samples available, viral RNA/DNA was detected in 247  (26.2%) of 941 pediatric samples (median age = 2.97 years, 54% male) with 28  (3.0%) positive for more than one virus. Adenovirus, astrovirus, norovirus GI,  norovirus GII, rotavirus, and sapovirus were detected in 95 (10.0%), 33 (3.5%), 8  (0.9%), 90 (9.6%), 49 (5.2%), and 2 (0.2%) of the pediatric samples,  respectively. No coronaviruses were identified. Sequencing of norovirus positive  samples indicated an outbreak of norovirus strain GII.4 in 2006 with evidence of  numerous circulating strains. Multiple samples from the same immunocompromised  patients demonstrated symptomatic shedding of norovirus for up to 32 weeks and  astrovirus for 12 weeks. RT-PCR detected 99 of 111 (89%) adenovirus-positive  samples versus 12 (11%) by EM, and 186 of 192 (97%)  sapovirus/astrovirus/norovirus-positive samples versus 21 (11%) by EM.  Noroviruses and adenoviruses are common causes of gastroenteritis in children.  Immunocompromised patients can be infected with multiple viruses and shed viruses  in their stools for prolonged periods. This data support the superiority of  RT-PCR compared to EM for diagnosis of viral gastroenteritis.
JO  - Journal of medical virology
PB  - 
CY  - 
VL  - 87
IS  - 6
PG  - 931-939
SP  - 931
EP  - 939
AN  - 
DO  - 10.1002/jmv.24022
UR  - 
NS  - 
N1  - Margaret Kosek (2024-04-09 04:54:29)(Select): see table IV; 
ER  - 

TY  - JOUR
TI  - A prospective multi-center observational study of children hospitalized with diarrhea in Ho Chi Minh City, Vietnam.
AU  - Thompson, Corinne N.
AU  - Phan, My V. T.
AU  - Hoang, Nguyen Van Minh
AU  - Minh, Pham Van
AU  - Vinh, Nguyen Thanh
AU  - Thuy, Cao Thu
AU  - Nga, Tran Thi Thu
AU  - Rabaa, Maia A.
AU  - Duy, Pham Thanh
AU  - Dung, Tran Thi Ngoc
AU  - Phat, Voong Vinh
AU  - Nga, Tran Vu Thieu
AU  - Tu, Le Thi Phuong
AU  - Tuyen, Ha Thanh
AU  - Yoshihara, Keisuke
AU  - Jenkins, Claire
AU  - Duong, Vu Thuy
AU  - Phuc, Hoang Le
AU  - Tuyet, Pham Thi Ngoc
AU  - Ngoc, Nguyen Minh
AU  - Vinh, Ha
AU  - Chinh, Nguyen Tran
AU  - Thuong, Tang Chi
AU  - Tuan, Ha Manh
AU  - Hien, Tran Tinh
AU  - Campbell, James I.
AU  - Chau, Nguyen Van Vinh
AU  - Thwaites, Guy
AU  - Baker, Stephen
PY  - 2015
PD  - 2015 May
AB  - We performed a prospective multicenter study to address the lack of data on the etiology, clinical and demographic features of hospitalized pediatric diarrhea in  Ho Chi Minh City (HCMC), Vietnam. Over 2,000 (1,419 symptomatic and 609  non-diarrheal control) children were enrolled in three hospitals over a 1-year  period in 2009-2010. Aiming to detect a panel of pathogens, we identified a known  diarrheal pathogen in stool samples from 1,067/1,419 (75.2%) children with  diarrhea and from 81/609 (13.3%) children without diarrhea. Rotavirus  predominated in the symptomatic children (664/1,419; 46.8%), followed by  norovirus (293/1,419; 20.6%). The bacterial pathogens Salmonella, Campylobacter,  and Shigella were cumulatively isolated from 204/1,419 (14.4%) diarrheal children  and exhibited extensive antimicrobial resistance, most notably to  fluoroquinolones and third-generation cephalosporins. We suggest renewed efforts  in generation and implementation of policies to control the sale and prescription  of antimicrobials to curb bacterial resistance and advise consideration of a  subsidized rotavirus vaccination policy to limit the morbidity due to diarrheal  disease in Vietnam.
JO  - The American journal of tropical medicine and hygiene
PB  - 
CY  - 
VL  - 92
IS  - 5
PG  - 1045-1052
SP  - 1045
EP  - 1052
AN  - 
DO  - 10.4269/ajtmh.14-0655
UR  - 
NS  - 
N1  - 
ER  - 

TY  - JOUR
TI  - Molecular epidemiology of enteric viruses and genotyping of rotavirus A, adenovirus and astrovirus among children under 5 years old in Gabon.
AU  - Lekana-Douki, Sonia Etenna
AU  - Kombila-Koumavor, Claudine
AU  - Nkoghe, Dieudonné
AU  - Drosten, Christian
AU  - Drexler, Jan Felix
AU  - Leroy, Eric M.
PY  - 2015
PD  - 2015 May
AB  - OBJECTIVES: This study aimed to determine the prevalence of enteric viruses causing gastroenteritis, and the circulating stains, in Gabonese children under  five years old who visited health centers between March 2010 and June 2011.  METHODS: Stool specimens were collected and sent for analysis to CIRMF (Centre  International de Recherches Médicales de Franceville). Stools were screened for  six enteric viruses (rotavirus, adenovirus, norovirus I and II, sapovirus, human  astrovirus) by means of a multiplex real-time reverse transcription polymerase  chain reaction, and Rotavirus A, Adenovirus and Astrovirus were genotyped.  RESULTS: Among the 317 specimens analyzed, 193 (60.9%) were positive for at least  one enteric virus. Rotavirus A (RVA) (27.1%) was the most frequently detected  virus, followed by human Adenovirus (HAdV) (19.6%), Norovirus II (NoVs-II)  (13.9%), Norovirus I (NoVs-I) (9.1%), Sapovirus (SaV) (9.5%) and human Astrovirus  (HAstV) (6.3%). One-third of the 193 positive samples contained more than one  virus. The most common Rotavirus A genotype was G6P[6]. Various HAdV serotypes  were found. HAstV-1 was identified. CONCLUSIONS: These findings improve our  knowledge of circulating enteric viruses in Gabon. The emergence of unusual  G6P[6] strain of rotavirus A, predominant, suggested a particular epidemiological  surveillance of circulating rotavirus strains during the introduction of  vaccination in Gabon.
JO  - International journal of infectious diseases : IJID : official publication of the International Society for Infectious Diseases
PB  - 
CY  - 
VL  - 34
IS  - 
PG  - 90-95
SP  - 90
EP  - 95
AN  - 
DO  - 10.1016/j.ijid.2015.03.009
UR  - 
NS  - 
N1  - 
ER  - 

TY  - JOUR
TI  - Epidemiology of norovirus infections among diarrhea outpatients in a diarrhea surveillance system in Shanghai, China: a cross-sectional study.
AU  - Xue, Ying
AU  - Pan, Hao
AU  - Hu, Jiayu
AU  - Wu, Huanyu
AU  - Li, Jian
AU  - Xiao, Wenjia
AU  - Zhang, Xi
AU  - Yuan, Zheng'an
AU  - Wu, Fan
PY  - 2015
PD  - 2015 Apr 15
AB  - BACKGROUND: Norovirus is an important cause of gastroenteritis both in children and adults. In China, few studies have been conducted on adult populations. This  study aimed to determine the contribution of norovirus to gastroenteritis,  characterize the features of norovirus infections, compare them with other  pathogens, and test the effectiveness of the surveillance system. METHODS: A  citywide surveillance network on diarrhea patients was established. Samples were  collected with intervals from both children and adults among diarrhea outpatients  in hospitals and tested for viruses using rRT-PCR and for bacteria in CDCs.  Patient information was acquired through interviews and recorded into a dedicated  online system. The Pearson χ2 test, multivariate logistic regression models and  discriminant models were fitted into its comparisons with the non-norovirus group  and other pathogens. RESULTS: Norovirus was detected in 22.91% of sampled  diarrhea patients. The seasonal distribution of norovirus infections was  different from non-norovirus patients (p<0.001), with a half-year peak. Higher  proportions of males (p=0.001, OR=1.303, 95% CI=1.110-1.529), local citizens  (p<0.001) and officials/clerks (p=0.001, OR=1.348, 95% CI=1.124-1.618) were  affected with norovirus when compared with non-norovirus patients. Diarrhea  patients affected with norovirus featured nausea (p<0.001, OR=1.418, 95%  CI=1.176-1.709) and vomiting (p<0.001, OR=1.969, 95% CI=1.618-2.398), while fewer  manifested fever (p=0.046, OR=0.758, 95% CI=0.577-0.996) and abdominal pain  (p=0.018, OR=0.815, 95% CI=0.689-0.965). Children were more vulnerable to  rotavirus (p=0.008, OR=1.637, 95% CI=1.136-2.358) and bacteria (p=0.027,  OR=1.511, 95% CI=1.053-2.169) than norovirus. There was a seasonal difference  between the GI and GII genotypes (p<0.001). Officials or clerks were more easily  affected with GI than GII (p=0.006, OR=1.888, 95% CI=1.205-2.958). CONCLUSIONS:  This study was based on a citywide hospital-sentinel surveillance system with  multiple enteric pathogens included. Norovirus was recognized as the most  prevalent enteric pathogen in Shanghai. The seasonal peak was from October to  April. Males had a higher prevalence than females. Local citizens and  officials/clerks were more vulnerable to norovirus than other pathogens. Compared  with rotavirus and bacteria, children were less frequently affected by norovirus.  Nausea and vomiting were typical of norovirus, whereas fever and abdominal pain  were uncommon symptoms of this pathogen. GI and GII infections were centered in  different seasons. Officials and clerks were more easily affected by GI than GII.
JO  - BMC infectious diseases
PB  - 
CY  - 
VL  - 15
IS  - 
PG  - 183
SP  - 183
EP  - 
AN  - 
DO  - 10.1186/s12879-015-0922-z
UR  - 
NS  - 
N1  - 
ER  - 

TY  - JOUR
TI  - Microbial aetiology of acute diarrhoea in children under five years of age in Khartoum, Sudan.
AU  - Saeed, Amir
AU  - Abd, Hadi
AU  - Sandstrom, Gunnar
PY  - 2015
PD  - 2015 Apr
AB  - Diarrhoea is one of leading causes of morbidity and mortality worldwide. Recent estimations suggested the number of deaths is close to 2.5 million. This study  examined the causative agents of diarrhoea in children under 5 years of age in  suburban areas of Khartoum, Sudan. A total of 437 stool samples obtained from  children with diarrhoea were examined by culture and PCR for bacteria, by  microscopy and PCR for parasites and by immunoassay for detection of rotavirus A.  Of the 437 samples analysed, 211 (48%) tested positive for diarrhoeagenic  Escherichia coli, 96 (22%) for rotavirus A, 36 (8%) for Shigella spp., 17 (4%)  for Salmonella spp., 8 (2%) for Campylobacter spp., 47 (11%) for Giardia  intestinalis and 22 (5%) for Entamoeba histolytica. All isolates of E. coli (211,  100 %) and Salmonella (17, 100%), and 30 (83%) isolates of Shigella were  sensitive to chloramphenicol; 17 (100%) isolates of Salmonella, 200 (94%)  isolates of E. coli and (78%) 28 isolates of Shigella spp. were sensitive to  gentamicin. In contrast, resistance to ampicillin was demonstrated in 100 (47%)  isolates of E. coli and 16 (44%) isolates of Shigella spp. In conclusion, E. coli  proved to be the main cause of diarrhoea in young children in this study,  followed by rotavirus A and protozoa. Determination of diarrhoea aetiology and  antibiotic susceptibility patterns of diarrhoeal pathogens and improved hygiene  are important for clinical management and controlled strategic planning to reduce  the burden of infection.
JO  - Journal of medical microbiology
PB  - 
CY  - 
VL  - 64
IS  - Pt 4
PG  - 432-437
SP  - 432
EP  - 437
AN  - 
DO  - 10.1099/jmm.0.000043
UR  - 
NS  - 
N1  - Josh Colston (2023-08-25 10:44:22)(Select): January 2013 to December 2013; 
ER  - 

TY  - JOUR
TI  - Diarrheagenic Escherichia coli carrying supplementary virulence genes are an important cause of moderate to severe diarrhoeal disease in Mexico.
AU  - Patzi-Vargas, Sandra
AU  - Zaidi, Mussaret Bano
AU  - Perez-Martinez, Iza
AU  - León-Cen, Magda
AU  - Michel-Ayala, Alba
AU  - Chaussabel, Damien
AU  - Estrada-Garcia, Teresa
PY  - 2015
PD  - 2015 Mar
AB  - Diarrheagenic Escherichia coli (DEC) cause acute and persistent diarrhoea worldwide, but little is known about their epidemiology in Mexico. We determined  the prevalence of bacterial enteropathogens in 831 children with acute diarrhoea  over a four-year period in Yucatan, Mexico. Six DEC supplementary virulence genes  (SVG), mainly associated with enteroaggregative E. coli (EAEC), were sought in  3100 E. coli isolates. DEC was the most common bacterial enteropathogen (28%),  surpassing Salmonella (12%) and Shigella (9%). Predominant DEC groups were  diffusely adherent E. coli (DAEC) (35%), EAEC (24%), and enteropathogenic E. coli  (EPEC) (19%). Among children with DEC infections, 14% had severe illness mainly  caused by EPEC (26%) and DAEC (18%); 30% had moderate diarrhoea mainly caused by  DAEC (36%), mixed DEC infections (33%) and EAEC (32%). DAEC was most prevalent  during spring, while ETEC, EAEC and EPEC predominated in summer. EAEC was more  frequent in children 6-24 months old than in those younger than 6 months of age  (P = 0.008, OR = 4.2, 95% CI, 1.3-13.9). The presence of SVG dispersin, (aatA),  dispersin-translocator (aatA), enteroaggregative heat-stable toxin 1 (astA),  plasmid encoded toxin (pet), cytolethal distending toxin (cdt) was higher in DEC  than non-DEC strains, (36% vs 26%, P <0.0001, OR = 1.5, 95% CI, 1.3-1.8). 98% of  EAEC-infected children harboured strains with SVG; 85% carried the aap-aatA gene  combination, and 33% of these also carried astA. 28% of both EPEC and ETEC, and  6% of DAEC patients had strains with SVG. 54% of EPEC patients carried  pet-positive strains alone or in combination with astA; only this DEC group  harboured cdt-positive isolates. All ETEC patients carried astA- or  astA-aap-positive strains. astA and aap were the most common SVG in DAEC (3% and  2%) and non-DEC strains (21% and 13%). DEC carrying SVG are an important cause of  moderate to severe bacterial diarrhoea in Mexican children.
JO  - PLoS neglected tropical diseases
PB  - 
CY  - 
VL  - 9
IS  - 3
PG  - e0003510
SP  - e0003510
EP  - 
AN  - 
DO  - 10.1371/journal.pntd.0003510
UR  - 
NS  - 
N1  - 
ER  - 

TY  - JOUR
TI  - Involvement of main diarrheagenic Escherichia coli, with emphasis on enteroaggregative E. coli, in severe non-epidemic pediatric diarrhea in a  high-income country.
AU  - Tobias, Joshua
AU  - Kassem, Eias
AU  - Rubinstein, Uri
AU  - Bialik, Anya
AU  - Vutukuru, Sreekanth-Reddy
AU  - Navaro, Armando
AU  - Rokney, Assaf
AU  - Valinsky, Lea
AU  - Ephros, Moshe
AU  - Cohen, Dani
AU  - Muhsen, Khitam
PY  - 2015
PD  - 2015 Feb 21
AB  - BACKGROUND: Bacterial and viral enteric pathogens are the leading cause of diarrhea in infants and children. We aimed to identify and characterize the main  human diarrheagenic E. coli (DEC) in stool samples obtained from children less  than 5 years of age, hospitalized for acute gastroenteritis in Israel, and to  examine the hypothesis that co-infection with DEC and other enteropathogens is  associated with the severity of symptoms. METHODS: Stool specimens obtained from  307 patients were tested by multiplex PCR (mPCR) to identify enteroaggregative E.  coli (EAEC), enterohemorrhagic (EHEC), enteropathogenic E. coli (EPEC) and  enterotoxigenic E. coli (ETEC). Specimens were also examined for the presence of  rotavirus by immunochromatography, and of Shigella, Salmonella and Campylobacter  by stool culture; clinical information was also obtained. RESULTS: Fifty nine  (19%) children tested positive for DEC; EAEC and atypical EPEC were most common,  each detected in 27 (46%), followed by ETEC (n = 3; 5%), EHEC and typical EPEC  (each in 1 child; 1.5%). Most EAEC isolates were resistant to cephalexin,  cefixime, cephalothin and ampicillin, and genotypic characterization of EAEC  isolates by O-typing and pulsed-field gel electrophoresis showed possible clonal  relatedness among some. The likelihood of having > 10 loose/watery stools on the  most severe day of illness was significantly increased among patients with EAEC  and rotavirus co-infection compared to children who tested negative for both  pathogens: adjusted odds ratio 7.0 (95% CI 1.45-33.71, P = 0.015). CONCLUSION:  DEC was common in this pediatric population, in a high-income country, and mixed  EAEC and rotavirus infection was characterized by especially severe diarrhea.
JO  - BMC infectious diseases
PB  - 
CY  - 
VL  - 15
IS  - 
PG  - 79
SP  - 79
EP  - 
AN  - 
DO  - 10.1186/s12879-015-0804-4
UR  - 
NS  - 
N1  - 
ER  - 

TY  - JOUR
TI  - How well does physician selection of microbiologic tests identify Clostridium difficile and other pathogens in paediatric diarrhoea? Insights using multiplex  PCR-based detection.
AU  - Stockmann, C.
AU  - Rogatcheva, M.
AU  - Harrel, B.
AU  - Vaughn, M.
AU  - Crisp, R.
AU  - Poritz, M.
AU  - Thatcher, S.
AU  - Korgenski, E. K.
AU  - Barney, T.
AU  - Daly, J.
AU  - Pavia, A. T.
PY  - 2015
PD  - 2015 Feb
AB  - The objective of this study was to compare the aetiologic yield of standard-of-care microbiologic testing ordered by physicians with that of a  multiplex PCR platform. Stool specimens obtained from children and young adults  with gastrointestinal illness were evaluated by standard laboratory methods and a  developmental version of the FilmArray Gastrointestinal (GI) Diagnostic System  (FilmArray GI Panel), a rapid multiplex PCR platform that detects 23 bacterial,  viral and protozoal agents. Results were classified according to the  microbiologic tests requested by the treating physician. A median of three (range  1-10) microbiologic tests were performed by the clinical laboratory during 378  unique diarrhoeal episodes. A potential aetiologic agent was identified in 46% of  stool specimens by standard laboratory methods and in 65% of specimens tested  using the FilmArray GI Panel (p < 0.001). For those patients who only had  Clostridium difficile testing requested, an alternative pathogen was identified  in 29% of cases with the FilmArray GI Panel. Notably, 11 (12%) cases of norovirus  were identified among children who only had testing for Clostridium difficile  ordered. Among those who had C. difficile testing ordered in combination with  other tests, an additional pathogen was identified in 57% of stool specimens with  the FilmArray GI Panel. For patients who had no C. difficile testing performed,  the FilmArray GI Panel identified a pathogen in 63% of cases, including C.  difficile in 8%. Physician-specified laboratory testing may miss important  diarrhoeal pathogens. Additionally, standard laboratory testing is likely to  underestimate co-infections with multiple infectious diarrhoeagenic agents.
JO  - Clinical microbiology and infection : the official publication of the European Society of Clinical Microbiology and Infectious Diseases
PB  - 
CY  - 
VL  - 21
IS  - 2
PG  - 179.e9-15
SP  - 179.e9
EP  - 15
AN  - 
DO  - 10.1016/j.cmi.2014.07.011
UR  - 
NS  - 
N1  - 
ER  - 

TY  - JOUR
TI  - Detection of diarrheal viruses circulating in adult patients in Thailand.
AU  - Saikruang, Wilaiporn
AU  - Khamrin, Pattara
AU  - Suantai, Boonpa
AU  - Okitsu, Shoko
AU  - Hayakawa, Satoshi
AU  - Ushijima, Hiroshi
AU  - Maneekarn, Niwat
PY  - 2014
PD  - 2014 Dec
AB  - A total of 332 fecal specimens collected during January-December 2008 from adult patients with diarrhea were screened for group A and C rotaviruses, noroviruses  GI and GII, sapovirus, Aichi virus, human parechovirus, enterovirus, adenovirus  and astrovirus by RT-multiplex PCR. The detection rate for diarrheal viruses was  4.2 %. Adenovirus and enterovirus were equally detected as the most predominant  viruses, with prevalence of 1.2 %, followed by Aichi virus (0.9 %) and norovirus  GII (0.6 %). Mixed infection with norovirus GII and human parechovirus was also  detected (0.3 %). This study provides epidemiological data for a wide variety of  diarrheal viruses circulating in adult patients with diarrhea in Chiang Mai,  Thailand.
JO  - Archives of virology
PB  - 
CY  - 
VL  - 159
IS  - 12
PG  - 3371-3375
SP  - 3371
EP  - 3375
AN  - 
DO  - 10.1007/s00705-014-2191-3
UR  - 
NS  - 
N1  - 
ER  - 

TY  - JOUR
TI  - Detection of enteric viral and bacterial pathogens associated with paediatric diarrhoea in Goroka, Papua New Guinea.
AU  - Soli, Kevin W.
AU  - Maure, Tobias
AU  - Kas, Monalisa P.
AU  - Bande, Grace
AU  - Bebes, Sauli
AU  - Luang-Suarkia, Dagwin
AU  - Siba, Peter M.
AU  - Morita, Ayako
AU  - Umezaki, Masahiro
AU  - Greenhill, Andrew R.
AU  - Horwood, Paul F.
PY  - 2014
PD  - 2014 Oct
AB  - OBJECTIVES: The aim of this study was to investigate the viral and bacterial causes of acute watery diarrhoea in hospitalized children in Papua New Guinea.  METHODS: A retrospective analysis was conducted on stool samples collected from  199 children (age <5 years) admitted to the paediatric ward of Goroka General  Hospital from August 2009 through November 2010. A large range of viral and  bacterial enteric pathogens were targeted using real-time PCR/RT-PCR assays.  RESULTS: Young children were much more likely to be admitted with acute  gastroenteritis, with 62.8% of patients aged <1 year and 88.4% aged <2 years. An  enteric pathogen was detected in 69.8% (n=138) of patients. The most commonly  detected pathogens were Shigella spp (26.6%), rotavirus (25.6%), adenovirus types  40/41 (11.6%), enterotoxigenic Escherichia coli (11.1%), enteropathogenic E. coli  (8.5%), norovirus G2 (6.0%), and Campylobacter spp (4.0%). Norovirus G1,  sapovirus, and Salmonella spp were also detected, but below our statistical limit  of detection. Vibrio cholerae and astrovirus were not detected in any patients.  Mixed infections were detected in 22.1% of patients, with Shigella and rotavirus  most commonly detected in co-infections with other pathogens. CONCLUSIONS: This  study demonstrates that Shigella and rotavirus are the major pathogens associated  with acute paediatric gastroenteritis in this setting.
JO  - International journal of infectious diseases : IJID : official publication of the International Society for Infectious Diseases
PB  - 
CY  - 
VL  - 27
IS  - 
PG  - 54-58
SP  - 54
EP  - 58
AN  - 
DO  - 10.1016/j.ijid.2014.02.023
UR  - 
NS  - 
N1  - 
ER  - 

TY  - JOUR
TI  - Different profile of intestinal protozoa and helminthic infections among patients with diarrhoea according to age attending a rural hospital in southern Ethiopia.
AU  - Ramos, Jose M.
AU  - Rodríguez-Valero, Natalia
AU  - Tisiano, Gabriel
AU  - Fano, Haji
AU  - Yohannes, Tafese
AU  - Gosa, Ashenafi
AU  - Fruttero, Enza
AU  - Reyes, Francisco
AU  - Górgolas, Miguel
PY  - 2014
PD  - 2014 Jun
AB  - The aim of this study was to analyze the association of intestinal parasitic diseases with age and gender in patients with diarrhea attending a rural hospital  in southern Ethiopia in the period 2007-2012. A total of 32,191 stool examination  was performed in patients who presented with diarrhea. The overall prevalence of  intestinal parasites in the present study was 26.5%. Predominant parasites  detected were Giardia lamblia (15.0%), Entamoeba histolytica/dispar (5.4%), and  Ascaris lumbricoides (5.0%). The median of age of diarrheal patients with  Hymenolepis species, Schistosoma mansoni and G. lamblia was significantly lower  (5 y., 10.5 y., and 18 y., respectively; p<0.001). The median age of diarrheal  patients with Taenia species, S. stercoralis, and E. histolytica/dispar was  significantly higher (24 y., 24 y., and 20 y., respectively; p<0.01). In  conclusion, Giardia lamblia was the most prevalent intestinal parasite and the  profile of intestinal parasitic infections is influenced by age.
JO  - Tropical biomedicine
PB  - 
CY  - 
VL  - 31
IS  - 2
PG  - 392-397
SP  - 392
EP  - 397
AN  - 
DO  - 
UR  - 
NS  - 
N1  - 
ER  - 

TY  - JOUR
TI  - Monitoring of children with acute gastroenteritis in Madrid, Spain, during 2010-2011: rotavirus genotype distribution after the vaccines introduction.
AU  - Sánchez-Fauquier, Alicia
AU  - González-Galán, Verónica
AU  - Arroyo, Sandra
AU  - Cabornero, Ana
AU  - Ruiz-Burruecos, Ana
AU  - Wilhelmi-De Cal, Isabel
PY  - 2014
PD  - 2014 May
AB  - BACKGROUND AND OBJECTIVES: A structured surveillance study was conducted on children with diarrhea who were hospitalized in Madrid (Spain) during 2010-2011,  in order to describe temporal, geographic, and age-related trends in rotavirus  (RV) strains after the introduction of the RV vaccines in our country. STUDY  DESIGN AND RESULTS: A total of 370 children were enrolled, with RV being detected  in 117 (31.6%) cases. Coinfections were detected mainly with rotavirus,  astrovirus and norovirus. The most prevalent rotavirus G type was G1 (60.7%)  followed by G2 (16.09%), G9 (5.9%), and G12 (5.1%). The G12 genotype appeared for  the first time in 2008 in Spain, and it has increased to 5.1% of the cases in  this report. Some uncommon P genotypes, such as P[14] and P[6], both with a low  percentage, were found. The samples with G1 G2, G9 and G12 genotypes appeared in  all ages, but were significantly higher in children under 2 years old.  CONCLUSION: A long-term structured surveillance is required in the Spanish post  vaccine era, in order to determine the prevalence and variability of RV  genotypes. This will especially be needed to distinguish between changes  occurring as a result of natural fluctuation in genotype or those (changes) that  could be mediated by population immunity to the vaccines. In addition, it will be  necessary to study the impact of the current vaccines on the circulating  rotavirus strains and on the overall reduction in the prevalence of rotavirus  disease among children in Spain.
JO  - Enfermedades infecciosas y microbiologia clinica
PB  - 
CY  - 
VL  - 32
IS  - 5
PG  - 280-284
SP  - 280
EP  - 284
AN  - 
DO  - 10.1016/j.eimc.2013.07.012
UR  - 
NS  - 
N1  - 
ER  - 

TY  - JOUR
TI  - A study of the prevalence of diarrhoeagenic Escherichia coli in children from Gwagwalada, Federal Capital Territory, Nigeria.
AU  - Onanuga, Adebola
AU  - Igbeneghu, Oluwatoyin
AU  - Lamikanra, Adebayo
PY  - 2014
PD  - 2014
AB  - INTRODUCTION: Diarrhoeagenic Escherichia coli (DEC) are major causes of diarrhoea in Nigeria. This study was conducted to determine the prevalence of diarrhoea  caused by DEC within the Federal Capital Territory, Abuja, Nigeria. METHODS: A  total of 730 rectal swabs obtained from 201 children with diarrhoea and 529  healthy controls aged 0-24 months were cultured for the isolation of Escherichia  coli. All E. coli isolates were investigated by PCR to determine their pathotype.  RESULTS: A total of 61 DEC strains were recovered at a rate of 18.4% and 2.6%  from children with diarrhoea and healthy controls respectively. The DEC strains  recovered were Enteroaggregative Escherichia coli (34.4%), Shiga-toxin producing  Escherichia coli (31.1%), Enterotoxigenic Escherichia coli(18.0%), typical  enteropathogenic Escherichia coli (15.0%) and Enteroinvasive Escherichia coli  (1.6%). Shiga-toxin producing Escherichia coli andEnteroinvasive Escherichia coli  were recovered only from children suffering from diarrhoea and the overall  prevalence of DEC strains was significantly higher among the children with  diarrhoea (P < 0.0001). The number of DEC strains obtained during the dry season  was significantly higher (P = 0.012) than the number obtained in the rainy  season. CONCLUSION: Diarrhoea caused by E. coli in the Nigerian children studied  is associated with several diarrhoeagenic pathotypes and a significant proportion  of the healthy children were found to harbour EAEC and ETEC strains. These  asymptomatic carriers may be regarded as potential transmitters of infection to  vulnerable children in the study area.
JO  - The Pan African medical journal
PB  - 
CY  - 
VL  - 17
IS  - 
PG  - 146
SP  - 146
EP  - 
AN  - 
DO  - 10.11604/pamj.2014.17.146.3369
UR  - 
NS  - 
N1  - 
ER  - 

TY  - JOUR
TI  - Pathogenicity and phenotypic characterization of enterotoxigenic Escherichia coli isolates from a birth cohort of children in rural Egypt.
AU  - Mansour, Adel
AU  - Shaheen, Hind I.
AU  - Amine, Mohamed
AU  - Hassan, Khaled
AU  - Sanders, John W.
AU  - Riddle, Mark S.
AU  - Armstrong, Adam W.
AU  - Svennerholm, Ann-Mari
AU  - Sebeny, Peter J.
AU  - Klena, John D.
AU  - Young, Sylvia Y. N.
AU  - Frenck, Robert W. Jr
PY  - 2014
PD  - 2014 Feb
AB  - Enterotoxigenic Escherichia coli (ETEC) has consistently been the predominant bacterial cause of diarrhea in many birth cohort- and hospital-based studies  conducted in Egypt. We evaluated the pathogenicity of ETEC isolates in a birth  cohort of children living in a rural community in Egypt. Between 2004 and 2007,  we enrolled and followed 348 children starting at birth until their second year  of life. A stool sample and two rectal swabs were collected from children during  twice-weekly visits when they presented with diarrhea and were collected every 2  weeks if no diarrhea was reported. From routine stool cultures, five E. coli-like  colonies were screened for ETEC enterotoxins using a GM1 enzyme-linked  immunosorbent assay (ELISA). The isolates were screened against a panel of 12  colonization factor antigens (CFAs) by a dot blot assay. A nested case-control  study evaluated the association between initial or repeat excretion of ETEC and  the occurrences of diarrhea. The pathogenicity of ETEC was estimated in  symptomatic children compared to that in asymptomatic controls. ETEC was  significantly associated with diarrhea (crude odds ratio, 1.37; 95% confidence  interval [CI], 1.24 to 1.52). The distribution of ETEC enterotoxins varied  between the symptomatic children (44.2% heat-labile toxin [LT], 38.5% heat-stable  toxin [ST], and 17.3% LT/ST) and asymptomatic children (55.5% LT, 34.6% ST, and  9.9% LT/ST) (P < 0.001). The CFAs CFA/I (n = 61), CS3 (n = 8), CS1 plus CS3 (n =  24), CS2 plus CS3 (n = 18), CS6 (n = 45), CS5 plus CS6 (n = 11), CS7 (n = 25),  and CS14 (n = 32) were frequently detected in symptomatic children, while CS6 (n  = 66), CS12 (n = 51), CFA/I (n = 43), and CS14 (n = 20) were detected at higher  frequencies among asymptomatic children. While all toxin phenotypes were  associated with diarrheal disease after the initial exposure, only ST and  LT/ST-expressing ETEC isolates (P < 0.0001) were associated with disease in  repeat infections. The role of enterotoxins and pathogenicity during repeat ETEC  infections appears to be variable and dependent on the coexpression of specific  CFAs.
JO  - Journal of clinical microbiology
PB  - 
CY  - 
VL  - 52
IS  - 2
PG  - 587-591
SP  - 587
EP  - 591
AN  - 
DO  - 10.1128/JCM.01639-13
UR  - 
NS  - 
N1  - 
ER  - 

TY  - JOUR
TI  - Risk of infectious gastroenteritis in young children living in Québec rural areas with intensive animal farming: results of a case-control study (2004-2007).
AU  - Levallois, P.
AU  - Chevalier, P.
AU  - Gingras, S.
AU  - Déry, P.
AU  - Payment, P.
AU  - Michel, P.
AU  - Rodriguez, M.
PY  - 2014
PD  - 2014 Feb
AB  - This study was designed to evaluate the epidemiology of severe gastroenteritis in children living in Québec rural areas with intensive livestock activities. From  September 2005 through June 2007, 165 cases of gastroenteritis in children aged  from 6 months to 5 years, hospitalized or notified to the public health  department were enrolled, and 326 eligible controls participated. The parents of  cases and controls were asked questions about different gastroenteritis risk  factors. The quality of the drinking water used by the participants was  investigated for microbial indicators as well as for four zoonotic bacterial  pathogens (Campylobacter spp, Escherichia coli, Salmonella spp and Yersinia spp)  and two enteric parasites (Cryptosporidium spp and Giardia spp). From 134 stool  specimen analysed, viruses were detected in 82 cases (61%), while 28 (21%) were  found with at least one of the bacteria investigated, and five cases were  infected by parasites. Campylobacteriosis was the main bacterial infection (n =  15), followed by Salmonella sp (n = 7) and E. coli O157:H7 (n = 5) among cases  with bacterial gastroenteritis. No significant difference was found between cases  and controls regarding the quality of water consumed; the frequency of faecal  contamination of private wells was also similar between cases and controls.  Considering the total cases (including those with a virus), no link was found  between severe gastroenteritis and either being in contact with animals or living  in a municipality with the highest animal density (4th quartile). However, when  considering only cases with a bacterial or parasite infection (n = 32), there was  a weak association with pig density that was not statistically significant after  adjusting for potential confounders. Contact with domestic, zoo or farm animals  were the only environmental factor associated with the disease.
JO  - Zoonoses and public health
PB  - 
CY  - 
VL  - 61
IS  - 1
PG  - 28-38
SP  - 28
EP  - 38
AN  - 
DO  - 10.1111/zph.12039
UR  - 
NS  - 
N1  - 
ER  - 

TY  - JOUR
TI  - Community-acquired diarrhea among children and adults in urban settings in Senegal: clinical, epidemiological and microbiological aspects.
AU  - Sambe-Ba, Bissoume
AU  - Espié, Emmanuelle
AU  - Faye, Mamadou Elimane
AU  - Timbiné, Lassina Gadi
AU  - Sembene, Mbacké
AU  - Gassama-Sow, Amy
PY  - 2013
PD  - 2013 Dec 9
AB  - BACKGROUND: Only limited data are available relating to the etiology of diarrhea in children and adults in Senegal. The aim of this prospective study was to  describe the epidemiology and etiology of community-acquired diarrheal infections  in children and adults living in urban settings. METHODS: A prospective study was  carried out from March 2009 to December 2010, in the urban region of Dakar,  Senegal. Patients with acute diarrhea were enrolled, interviewed to collect their  clinical history, and their stools were tested for bacteria, virus and parasites.  RESULTS: A total of 223 patients (including 112 children younger than five years  old) with diarrhea were included. At least one enteropathogen was detected in 81%  (180/223) of the patients: 29% (64/223) had bacterial infections (mainly  diarrheagenic E. coli and Shigella spp), 21% (39/185) viral infections (mainly  rotavirus) and 14% (31/223) parasitic infections. Co-infection was identified in  17.8% (32/180) of the patients. Viral infection was significantly more frequent  in children under five years old during the dry season. Bacteria and parasites  were equally frequent in all age groups. There was a seasonal variation of  bacterial infections during the study period, with a higher proportion of  infections being bacterial, and due to Salmonella spp. in particular, during the  rainy season. CONCLUSION: Our study suggests that in urban settings in Senegal,  rotavirus is the principal cause of pediatric diarrhea during the dry season and  that the proportion of bacterial infections seems to be higher during the rainy  season. Further work is needed to document the burden of diarrheal diseases in  sub-Saharan urban communities and to identify risk factors, including those  linked to the rapid and unplanned urbanization in Africa.
JO  - BMC infectious diseases
PB  - 
CY  - 
VL  - 13
IS  - 
PG  - 580
SP  - 580
EP  - 
AN  - 
DO  - 10.1186/1471-2334-13-580
UR  - 
NS  - 
N1  - 
ER  - 

TY  - JOUR
TI  - Enteric pathogen surveillance in a case-control study of acute diarrhoea in the town of Kisii, Kenya.
AU  - Swierczewski, Brett E.
AU  - Odundo, Elizabeth A.
AU  - Koech, Margaret C.
AU  - Ndonye, Janet N.
AU  - Kirera, Ronald K.
AU  - Odhiambo, Cliff P.
AU  - Cheruiyot, Erick K.
AU  - Shaffer, Douglas N.
AU  - Ombogo, Abigael N.
AU  - Oaks, Edwin V.
PY  - 2013
PD  - 2013 Nov
AB  - 
JO  - Journal of medical microbiology
PB  - 
CY  - 
VL  - 62
IS  - Pt 11
PG  - 1774-1776
SP  - 1774
EP  - 1776
AN  - 
DO  - 10.1099/jmm.0.059139-0
UR  - 
NS  - 
N1  - 
ER  - 

TY  - JOUR
TI  - [Epidemiological and etiological characteristics of diarrheal disease among children under 5 years of age in Guangdong province, in 2012].
AU  - Sun, Li-mei
AU  - Li, Hui
AU  - Tan, Xiao-hua
AU  - Fang, Ling
AU  - Deng, Ai-ping
AU  - Mo, Yan-ling
AU  - He, Jian-feng
AU  - Ke, Chang-wen
AU  - Lin, Jin-yan
PY  - 2013
PD  - 2013 Oct
AB  - OBJECTIVE: To analyze the epidemiological and etiological characteristics of diarrheal disease among children under 5 years of age in Guangdong province, in  2012. METHODS: 64 hospitals in 21 cities were chosen as the diarrheal syndromic  surveillance sites, of which 14 hospitals were selected to carry out etiological  surveillance among children under 5 years of age, including isolation and culture  of both Vibrio cholera and Shigella as well as nucleic acid detection of  rotavirus and norovirus by PCR. Descriptive method was used to analyze data from  syndromic and etiological surveillance programs on diarrheal, from 1932 parents  of the children. RESULTS: In 2012, the outpatient attendance rate on diarrheal  among children under 5 years was 0.8%. The proportion of diarrheal in children  under 5-year-olds was 63.5%, among the total number of diarrheal outpatients at  the outpatient clinics under surveillance program. The morbidity of infectious  diarrhea was 1454.5/10 million in children under 5 years of age. A total number  of 1932 specimens were collected from children under 5 years of age, in the  outpatient department. Among these specimens,Vibrio cholera appeared all negative  but one was Shigella positive and proved to be Sh. sonnei. The positive rates of  rotavirus and norovirus were 14.1% (273/1932)and 16.9% (326/1932). Both rotavirus  and norovirus were found in 24 specimens, with a positive rate as 1.2% . 112  specimens were successfully gene sequenced for rotavirus, of which 33.9% as  G1[P8] genotype, 25.9% as G9[P8], 12.5% as G2[P4] and 9.8% as G3[P8]  respectively. 90 specimens were successfully gene-sequenced for norovirus, of  which 76.7% as G II.4 genotype. Genetic subtypes of G II. 4/2006b, accounted for  50.0% and could be detected around the year except for June and December. New G  II. 4/Sydney Strain_2012 was first detected in August and became the predominant  in December. In addition, 5 specimens belonged to G I genotype with other 16  subtypes of G II. CONCLUSION: Results from our study proved that children under 5  years of age belonged to high-risk group for diarrheal disease in Guangdong  province. Rotavirus and norovirus were both diverse in terms of genome.
JO  - Zhonghua liu xing bing xue za zhi = Zhonghua liuxingbingxue zazhi
PB  - 
CY  - 
VL  - 34
IS  - 10
PG  - 989-992
SP  - 989
EP  - 992
AN  - 
DO  - 
UR  - 
NS  - 
N1  - Josh Colston (2024-02-03 07:20:04)(Select): Translator confirmed that it meets all criteria; 
ER  - 

TY  - JOUR
TI  - Epidemiology of rotavirus infection in children in Blantyre, Malawi, 1997-2007.
AU  - Cunliffe, Nigel A.
AU  - Ngwira, Bagrey M.
AU  - Dove, Winifred
AU  - Thindwa, Benson D. M.
AU  - Turner, Ann M.
AU  - Broadhead, Robin L.
AU  - Molyneux, Malcolm E.
AU  - Hart, C. Anthony
PY  - 2010
PD  - 2010 Sep 1
AB  - Acute gastroenteritis caused by rotavirus infection is an important cause of morbidity and mortality among infants and young children in Africa. From 1997  through 2007, we enrolled 3740 children  .001). Rotavirus circulated throughout  the year, with the detection proportion greatest during the dry season (from May  through October). A total of 15 single rotavirus strain types were detected  during the study period, with genotypes P[8]G1, P[6]G8, P[4]G8, P[6]G1, P[8]G3,  and P[6]G9 comprising 83% of all strains characterized. Serotype G12 was detected  for the first time in Blantyre during the final 2 years of study. Zoonotic  transmission and viral reassortment contributed to the rich diversity of strains  identified. Current rotavirus vaccines have the potential to greatly reduce the  rotavirus disease burden in Malawi, but they will be required to protect against  a broad range of rotavirus serotypes in a young population with year-round  rotavirus exposure.
JO  - The Journal of infectious diseases
PB  - 
CY  - 
VL  - 202 Suppl
IS  - 
PG  - S168-174
SP  - S168
EP  - 174
AN  - 
DO  - 10.1086/653577
UR  - 
NS  - Cunliffe 2010
N1  - Josh Colston (2023-10-07 08:53:54)(Select): Same samples as #9965; 
ER  - 

TY  - JOUR
TI  - Detection and molecular characterisation of noroviruses in hospitalised children in Malawi, 1997-2007.
AU  - Trainor, Eamonn
AU  - Lopman, Ben
AU  - Iturriza-Gomara, Miren
AU  - Dove, Winifred
AU  - Ngwira, Bagrey
AU  - Nakagomi, Osamu
AU  - Nakagomi, Toyoko
AU  - Parashar, Umesh
AU  - Cunliffe, Nigel
PY  - 2013
PD  - 2013 Jul
AB  - Despite the increasing recognition of noroviruses as major pathogens associated with community-acquired diarrhoea in children, there are few studies from Africa.  Long-term surveillance studies of rotavirus gastroenteritis in Malawian children  have provided an opportunity to undertake a study of the importance and  epidemiological features of norovirus infection in this population. Faecal  specimens were collected from children <5 years of age admitted to hospital with  acute diarrhoea, as well as from a comparison group of diarrhoea-free children,  in Blantyre, Malawi between 1997 and 2007. Norovirus was detected using real-time  PCR and strains genotyped by nucleotide sequence analysis. Norovirus was detected  in 220/1,941 (11.3%) faecal specimens, comprising genogroup GI (1.8%), GII (9.4%)  and mixed GI/GII (0.1%). The median age of children with norovirus was 6 months  (range, 0-48 months). Norovirus was detected throughout the year, with peaks at  the end of the rainy season (March) and towards the end of the dry season  (August-November). Norovirus GII.4 was the most commonly detected genotype  accounting for 70% of strains characterised, followed by GII.2 (6%), GII.6 (4%)  and GII.12 (4%). Sub typing of GII.4 noroviruses demonstrated local circulation  of strains prior to their subsequent detection in association with global  epidemics of gastroenteritis. The prevalence of norovirus in children without  diarrhoea was similar to the level in cases. This largest study to date of  norovirus infection in African children indicates the potential role of  paediatric surveillance in predicting the emergence of norovirus strains with  global epidemic potential.
JO  - Journal of medical virology
PB  - 
CY  - 
VL  - 85
IS  - 7
PG  - 1299-1306
SP  - 1299
EP  - 1306
AN  - 
DO  - 10.1002/jmv.23589
UR  - 
NS  - Cunliffe 2010
N1  - Josh Colston (2023-10-07 08:53:54)(Select): Same samples as #9965; 
ER  - 

TY  - JOUR
TI  - Coinfection in acute gastroenteritis predicts a more severe clinical course in children.
AU  - Valentini, D.
AU  - Vittucci, A. C.
AU  - Grandin, A.
AU  - Tozzi, A. E.
AU  - Russo, C.
AU  - Onori, M.
AU  - Menichella, D.
AU  - Bartuli, A.
AU  - Villani, A.
PY  - 2013
PD  - 2013 Jul
AB  - The objectives of this study were to determine the incidence of enteric pathogens causing acute gastroenteritis (AGE) among hospitalized children in a large  Italian hospital, to measure the incidence of coinfections, and to compare the  clinical characteristics of those infected with one versus multiple agents. A  prospective study was conducted from March 2010 to April 2011 at the Bambino Gesù  Pediatric Hospital in Rome, Italy. All patients between 1 month and 16 years of  age admitted to the Pediatric Department with a diagnosis of AGE were eligible  for enrollment. Two stool samples for each patient were tested for  gastrointestinal pathogens. We summarized the clinical severity of episodes,  describing the duration of diarrhea, duration and frequency of vomiting, fever,  and severity of dehydration. All the patients underwent medical evaluation with  estimation of dehydration. One or more etiological agents were detected in 151  out of 232 patients (65.1%), while we did not detect any etiological agent in 81  (34.9%). Rotavirus was detected in 96 (63.6%), adenovirus in 17 (11.2%),  norovirus in 7 (4.6%), toxin-producing Clostridium difficile in 23 (15.2%),  Salmonella spp. in 15 (9.9%, B group in 12/15 and D group in 3/15), C.  perfringens in 12 (7.9%), Campylobacter spp. in 6 (4%), and verotoxigenic  Escherichia coli (VTEC) in 2 (1.3%). In 27 children out of 151 (17.9%), we found  evidence of coinfection. Coinfection with rotavirus and toxin-producing C.  difficile was the most common (63%). Children with coinfection had a more severe  clinical presentation and had a higher probability to be severely dehydrated,  independently of age and living community type.
JO  - European journal of clinical microbiology & infectious diseases : official publication of the European Society of Clinical Microbiology
PB  - 
CY  - 
VL  - 32
IS  - 7
PG  - 909-915
SP  - 909
EP  - 915
AN  - 
DO  - 10.1007/s10096-013-1825-9
UR  - 
NS  - 
N1  - 
ER  - 

TY  - JOUR
TI  - Intestinal parasitic infections in children presenting with diarrhoea in outpatient and inpatient settings in an informal settlement of Nairobi, Kenya.
AU  - Mbae, Cecilia Kathure
AU  - Nokes, David James
AU  - Mulinge, Erastus
AU  - Nyambura, Joyce
AU  - Waruru, Anthony
AU  - Kariuki, Samuel
PY  - 2013
PD  - 2013 May 27
AB  - BACKGROUND: The distribution of and factors associated with intestinal parasitic infections are poorly defined in high risk vulnerable populations such as urban  slums in tropical sub-Saharan Africa. METHODS: In a cross sectional study,  children aged 5 years and below who presented with diarrhoea were recruited from  selected outpatient clinics in Mukuru informal settlement, and from Mbagathi  District hospital, Nairobi, over a period of two years (2010-2011). Stool samples  were examined for the presence of parasites using direct, formal-ether  concentration method and the Modified Ziehl Neelsen staining technique. RESULTS:  Overall, 541/2112 (25.6%) were positive for at least one intestinal parasite,  with the common parasites being; Entamoeba histolytica, 225  (36.7%),Cryptosporidium spp. 187, (30.5%), Giardia lamblia, 98 (16%).The  prevalence of intestinal parasites infection was higher among children from  outpatient clinics 432/1577(27.4%) than among those admitted in hospital 109/535  (20.1%) p < 0.001. Infections with E. histolytica, and G. lamblia were higher  among outpatients than inpatients (13.8% vs 1.3% p < 0.001 and 5.8% vs 1.3%  p < 0.049) respectively, while infection with Cryptosporidium spp. was higher  among inpatients than outpatients (15.3% vs 6.7%) respectively p < 0.001. Other  parasites isolated among outpatients included Isospora belli, 19 (1.2%), Ascaris  lumbricoides, 26 (1.6%), and Hymenolepis nana 12 (0.8%), with the remainder  detected in less than ten samples each. HIV-infected participants were more  likely to be infected with any parasite than uninfected participants, Adjusted  Odds Ratio (AOR), 2.04, 95% CI, 1.55-2.67, p < 0.001), and with Cryptosporidium  spp. (AOR, 2.96, 95% CI 2.07-4.21, p < 0.001).The inpatients were less likely to  be infected with E. histolytica than outpatients (AOR, 0.11, 95% CI, 0.51-0.24,  p < 0.001), but more likely for inpatients to be infected with Cryptosporidium  spp. than outpatients (AOR, 1.91, 95% CI, 1.33-2.73, p < 0.001). Mixed parasitic  infections were seen in 65 (12.0%) of the 541 infected stool samples. CONCLUSION:  Intestinal parasitic infections are common in urban informal settlements'  environment. Routine examinations of stool samples and treatment could benefit  both the HIV infected and uninfected children in outpatient and inpatient  settings.
JO  - BMC infectious diseases
PB  - 
CY  - 
VL  - 13
IS  - 
PG  - 243
SP  - 243
EP  - 
AN  - 
DO  - 10.1186/1471-2334-13-243
UR  - 
NS  - 
N1  - 
ER  - 

TY  - JOUR
TI  - Importance of viral pathogens in children with acute gastroenteritis in the south of Iran.
AU  - Najafi, Akram
AU  - Najafi, Shariat
AU  - Vahdat, Katayoun
AU  - Kargar, Mohammad
AU  - Javdani, Negin
PY  - 2013
PD  - 2013 Mar-Apr
AB  - BACKGROUND AND OBJECTIVES: Different types of viruses are the leading cause of acute diarrhea among infants and young children worldwide. Epidemiological  surveillance of viral agents is critical for the develop.ment of effective  preventive measures, including vaccines. This study aimed to determine the  prevalence of the four major enteropathogenic viruses-rotavirus, norovirus,  adenovirus and astrovirus-in children over 7 years of age. DESIGN AND SETTING: A  cross-sectional descriptive study conducted on stool specimens of children with  acute gastroenteritis admitted to the Pediatrics Unit of 17 Shahrivar Hospital in  Borazjan, Iran from October 2008 to September 2010. PATIENTS AND METHODS: Acute  gastroenteritis was defined as >=3 loose watery stools per 24 hours. A total of  375 stool samples were collected from hospitalized children aged < 7 years old  with acute gastroenteritis. All samples were investigated by using enzyme-linked  immunosorbent assay for the presence of viral antigens. RESULTS: Rotavirus was  detected in 91 (24.3%) of the patients whereas the prevalence of norovirus,  adenovirus and astrovirus was 12.5%, 5.1% and 2.4%, respectively. On average,  75.9% of children with viral diarrhea were younger than 2 years old (P=.023). All  the strains of viral gastroenteritis studied peaked in the autumn, except for  adenovirus which peaked in spring (P=.015). The most common clinical symptoms  included diarrhea (92.2%), vomiting (68.7%), abdominal cramp (60.8%) and moderate  dehydration (57.2%). CONCLUSION: Since nearly half of gastroenteritis cases  (44.3%) were due to viral agents, testing for the viral antigens may guide the  clinical approach to those patients with acute diarrhea particularly in the case  of children less than 2 years old, and during cold seasons.
JO  - Annals of Saudi medicine
PB  - 
CY  - 
VL  - 33
IS  - 2
PG  - 124-129
SP  - 124
EP  - 129
AN  - 
DO  - 10.5144/0256-4947.2013.124
UR  - 
NS  - 
N1  - 
ER  - 

TY  - JOUR
TI  - Analysis of the aetiology of diarrhoea in outpatients in 2007, Henan province, China.
AU  - Zhu, M.
AU  - Cui, S.
AU  - Lin, L.
AU  - Xu, B.
AU  - Zhao, J.
AU  - Xia, S.
AU  - Deng, W.
AU  - Xie, Z.
AU  - Zhang, J.
AU  - Wang, Z.
AU  - Feng, Z.
AU  - Yang, W.
AU  - Ran, L.
PY  - 2013
PD  - 2013 Mar
AB  - The purpose of this study was to determine the aetiology of acute diarrhoea and improve knowledge of gastrointestinal pathogens in China. Faecal specimens from  1526 outpatients with diarrhoea were collected from 20 hospitals in Henan  province and the prevalence of seven bacterial and five viral diarrhoeagenic  pathogens were determined. Bacterial pathogens were recovered from 279/1526  (18·3%) stool specimens and viral pathogens were detected in 178/1526 (11·7%)  stool specimens. The top five pathogenic species were diarrhoeagenic E. coli (n =  140, 9·2%), rotavirus (n = 79, 5·2%), Shigella spp. (n = 69, 4·5%), Salmonella  spp. (n = 66, 4·3%) and norovirus (n = 56, 3·7%). The prevalence of pathogens  showed correlation with age, season and clinical symptoms. Several dominant  serotypes were identified in Shigella and Salmonella isolates, and high  prevalence of multiple drug-resistant isolates was observed in both species. This  important information will have a significant effect on public health policy  development and resource prioritization practices.
JO  - Epidemiology and infection
PB  - 
CY  - 
VL  - 141
IS  - 3
PG  - 540-548
SP  - 540
EP  - 548
AN  - 
DO  - 10.1017/S0950268812000970
UR  - 
NS  - 
N1  - 
ER  - 

TY  - JOUR
TI  - Surveillance for enteric pathogens in a case-control study of acute diarrhea in Western Kenya.
AU  - Swierczewski, Brett E.
AU  - Odundo, Elizabeth A.
AU  - Koech, Margaret C.
AU  - Ndonye, Janet N.
AU  - Kirera, Ronald K.
AU  - Odhiambo, Cliff P.
AU  - Cheruiyot, Erick K.
AU  - Wu, Max T.
AU  - Lee, James E.
AU  - Zhang, Chunlin
AU  - Oaks, Edwin V.
PY  - 2013
PD  - 2013 Feb
AB  - BACKGROUND: Acute diarrhea remains a major public health problem in East African nations such as Kenya. Surveillance for a broad range of enteric pathogens is  necessary to accurately predict the frequency of pathogens and potential changes  in antibiotic resistance patterns. METHOD: Stool samples were collected from  September 2009 to September 2011; 193 and 239 samples, from age-matched cases and  asymptomatic controls, were collected, respectively, from Kericho and Kisumu  District Hospitals in western Kenya. Bacterial pathogens were identified by  conventional microbiological methods; antibiotic susceptibility of bacterial  isolates was ascertained using the MicroScan WalkAway 40 Plus. An enzyme  immunoassay kit was used to detect rotavirus, and ova and parasite examination  was conducted by microscopy and an enzyme immunoassay. RESULTS: Rotavirus (10.2%  and 10.5%) and Shigella (11% and 8%) were isolated significantly more often in  the cases than the controls from Kericho and Kisumu District Hospitals  respectively. The diarrheagenic Escherichia coli, Campylobacter jejuni and  Salmonella were found most often in the cases while Giardia lamblia and Entamoeba  histolytica/E. dispar were found more often in the controls. Most pathogens were  isolated from children under 5 years old. More than 50% of the Shigella,  Salmonella and diarrheagenic E. coli isolates were multidrug resistant to  ampicillin, tetracycline and trimethoprim/sulfamethoxazole with several  enteroaggregative and enterotoxigenic E. coli isolates producing  extended-spectrum beta-lactamases. CONCLUSION: Accurate epidemiologic information  on acute diarrheal illness in Kenya will be critical for augmenting existing  diarrhea management policies in terms of treatment and to strengthen future  community awareness and health promotion programs.
JO  - Transactions of the Royal Society of Tropical Medicine and Hygiene
PB  - 
CY  - 
VL  - 107
IS  - 2
PG  - 83-90
SP  - 83
EP  - 90
AN  - 
DO  - 10.1093/trstmh/trs022
UR  - 
NS  - 
N1  - 
ER  - 

TY  - JOUR
TI  - Use of multiplex real-time PCR for detection of common diarrhea causing protozoan parasites in Egypt.
AU  - Nazeer, John T.
AU  - El Sayed Khalifa, Khalifa
AU  - von Thien, Heidrun
AU  - El-Sibaei, Mahmoud Mohamed
AU  - Abdel-Hamid, Magda Youssef
AU  - Tawfik, Ranya Ayman Samir
AU  - Tannich, Egbert
PY  - 2013
PD  - 2013 Feb
AB  - Diarrhea is an important cause of morbidity and mortality, worldwide. Giardia intestinalis, Cryptosporidium spp., and Entamoeba histolytica are the most common  diarrhea-causing parasitic protozoa. Diagnosis of these parasites is usually  performed by microscopy. However, microscopy lacks sensitivity and specificity.  Replacing microscopy with more sensitive and specific nucleic acid based methods  is hampered by the higher costs, in particular in developing countries.  Multiplexing the detection of more than one parasite in a single test by  real-time polymerase chain reaction (PCR) has been found to be very effective and  would decrease the cost of the test. In the present study, stool samples  collected from 396 Egyptian patients complaining of diarrhea along with 202  faecal samples from healthy controls were examined microscopically by direct  smear method and after concentration using formol-ethyl acetate. Frozen portions  of the same samples were tested by multiplex real-time for simultaneous detection  of E. histolytica, G. intestinalis, and Cryptosporidium spp. The results indicate  that among diarrheal patients in Egypt G. intestinalis is the most common  protozoan parasite, with prevalence rates of 30.5 and 37.1 %, depending on the  method used (microscopy vs. multiplex real-time PCR). Cryptosporidium spp. was  detected in 1 % of the diarrheal patients by microscopy and in 3 % by real-time  PCR. While E. histolytica/dispar was detected in 10.8 % by microscopy, less than  one fifth of them (2 %) were found true positive for Entamoeba dispar by  real-time PCR. E. histolytica DNA was not detected in any of the diarrheal  patients. In comparison with multiplex real-time PCR, microscopy exhibited many  false positive and negative cases with the three parasites giving sensitivities  and specificities of 100 and 91 % for E. histolytica/dispar, 57.8 and 85.5 % for  G. intestinalis, and 33.3 and 100 % for Cryptosporidium spp.
JO  - Parasitology research
PB  - 
CY  - 
VL  - 112
IS  - 2
PG  - 595-601
SP  - 595
EP  - 601
AN  - 
DO  - 10.1007/s00436-012-3171-8
UR  - 
NS  - 
N1  - 
ER  - 

TY  - JOUR
TI  - Campylobacter infection in children in Malawi is common and is frequently associated with enteric virus co-infections.
AU  - Mason, Jenifer
AU  - Iturriza-Gomara, Miren
AU  - O'Brien, Sarah J.
AU  - Ngwira, Bagrey M.
AU  - Dove, Winifred
AU  - Maiden, Martin C. J.
AU  - Cunliffe, Nigel A.
PY  - 2013
PD  - 2013
AB  - BACKGROUND: Campylobacter species are the most common cause of bacterial gastroenteritis in the developed world. However, comparatively few studies have  determined the epidemiological features of campylobacteriosis in resource-poor  settings. METHODS: A total of 1,941 faecal specimens collected from symptomatic  (diarrhoeic) children and 507 specimens from asymptomatic (non-diarrhoeic)  children hospitalised in Blantyre, Malawi, between 1997 and 2007, and previously  tested for the presence of rotavirus and norovirus, was analysed for C. jejuni  and C. coli using a real time PCR assay. RESULTS: Campylobacter species were  detected in 415/1,941 (21%) of diarrhoeic children, with C. jejuni accounting for  85% of all cases. The median age of children with Campylobacter infection was 11  months (range 0.1-55 months), and was significantly higher than that for children  with rotavirus and norovirus (6 months and 7 months respectively; P<0.001).  Co-infection with either rotavirus or norovirus was noted in 41% of all cases in  the diarrhoeic group. In contrast, the detection rate of Campylobacter in the  non-diarrhoeic group was 14%, with viral co-infection identified in 16% of  children with Campylobacter. There was no association between Campylobacter  detection rate and season over the 10 year period. DISCUSSION: Using molecular  detection methodology in hospitalised Malawian children, we have demonstrated a  high prevalence of Campylobacter infection, with frequent viral co-infection. The  burden of Campylobacter infection in young African children may be greater than  previously recognised.
JO  - PloS one
PB  - 
CY  - 
VL  - 8
IS  - 3
PG  - e59663
SP  - e59663
EP  - 
AN  - 
DO  - 10.1371/journal.pone.0059663
UR  - 
NS  - 
N1  - 
ER  - 

TY  - JOUR
TI  - Integrated food chain surveillance system for Salmonella spp. in Mexico
AU  - Zaidi, Mussaret B.
AU  - Calva, Juan Jose
AU  - Estrada-Garcia, Maria Teresa
AU  - Leon, Veronica
AU  - Vazquez, Gabriela
AU  - Figueroa, Gloria
AU  - Lopez, Estela
AU  - Contreras, Jesus
AU  - Abbott, Jason
AU  - Zhao, Shaohua
AU  - McDermott, Patrick
AU  - Tollefson, Linda
PY  - 2008
PD  - 
AB  - Few developing countries have foodborne pathogen surveillance systems, and none of these integrates data from humans, food, and animals. We describe the implementation of a 4-state, integrated food chain surveillance system (IFCS) for Salmonella spp. in Mexico. Significant findings were 1) high rates of meat contamination (21.3%-36.4%), 2) high rates of ceftriaxone-resistant S. Typhimurium in chicken, ill humans, and swine (77.3%, 66.3%, and 40.4% of S. Typhimurium T isolates, respectively), and 3) the emergence of ciprofloxacin resistance in S. Heidelberg (10.4%) and S. Typhimurium (1.7%) from swine. A strong association between Salmonella spp. contamination in beef and asymptomatic Salmonella spp. infection was only observed in the state with the lowest poverty level (Pearson r = 0.91, p<0.001). Pulsed-field gel electrophoresis analysis of 311 S. Typhimurium isolates showed 14 clusters with 102 human, retail meat, and food-animal isolates with indistinguishable patterns. An IFCS is technically and economically feasible in developing countries and can effectively identify major public health priorities.
JO  - Emerg Infect Dis
PB  - 
CY  - 
VL  - 14
IS  - 3
PG  - 429-435
SP  - 429
EP  - 435
AN  - 
DO  - 10.3201/eid1403.071057
UR  - 
NS  - Zaidi 2008
N1  - Josh Colston (2023-07-26 02:53:31)(Included): Merge with https://pubmed.ncbi.nlm.nih.gov/18325258/; 
ER  - 

TY  - JOUR
TI  - Antimicrobial-resistant Campylobacter in the food chain in Mexico.
AU  - Zaidi, Mussaret B.
AU  - McDermott, Patrick F.
AU  - Campos, Freddy D.
AU  - Chim, Rodolfo
AU  - Leon, Magda
AU  - Vazquez, Gabriela
AU  - Figueroa, Gloria
AU  - Lopez, Estela
AU  - Contreras, Jesus
AU  - Estrada-Garcia, Teresa
PY  - 2012
PD  - 2012 Sep
AB  - We describe prevalence and antimicrobial susceptibility results for thermophilic Campylobacter isolates collected from humans, food, and food-animals in an  integrated food chain surveillance network in Mexico. From 2003 to 2006, stool  samples were collected from children with diarrhea at state sentinel hospitals.  Concurrently, fecal samples from asymptomatic children in kindergartens, as well  as raw chicken, pork and beef from retail outlets, and food-animal intestines  from slaughterhouses were all collected in 65 cities from four different states.  C. jejuni was identified with a standardized hippurate test. Hippurate negative,  indoxyl acetate positive isolates were classified as Campylobacter spp.  Susceptibility testing was performed by agar dilution according to Clinical and  Laboratory Standards Institute guidelines. A total of 1,259 C. jejuni and 1,797  Campylobacter spp. isolates were recovered from 11,811 samples. Chicken was  significantly more contaminated for both intestinal samples (93.6%) and meat  products (58.3%), compared with swine (71.4%)/pork (14.6%) samples, and cattle  (25.1%)/beef (5.3%) samples (p<0.001). Campylobacter was recovered from 5.1% of  children with diarrhea and from 3.2% of asymptomatic children. Chicken was  significantly more likely to harbor ciprofloxacin-resistant C. jejuni (85.8%)  than swine (62.5%, OR=3.6), cattle (39.8%, OR=9.3), or humans (58.2%, OR=4.4). No  significant differences were found for ciprofloxacin-resistant Campylobacter spp.  among food-animals, but the rate in food-animals was significantly higher than in  humans (84% vs. 56.7%, OR=4.0). Swine was significantly more likely to harbor  erythromycin-resistant C. jejuni (14.8%) than chicken (3.5%, OR=4.9), cattle  (1.8%, OR=9.3), or humans (3.0%, OR=5.7), and was associated with higher rates of  erythromycin-resistant Campylobacter spp. (41.9%) than chicken (10.5%, OR=6.1)  and humans (11.9%, OR=5.3). The high resistance rates to ciprofloxacin preclude  the use of fluoroquinolones for treatment of campylobacteriosis in Mexico. Our  results emphasize the need for ongoing and integrated surveillance of  antimicrobial usage and antimicrobial susceptibility in humans and animals.
JO  - Foodborne pathogens and disease
PB  - 
CY  - 
VL  - 9
IS  - 9
PG  - 841-847
SP  - 841
EP  - 847
AN  - 
DO  - 10.1089/fpd.2012.1127
UR  - 
NS  - Zaidi 2008
N1  - Josh Colston (2023-07-26 02:53:31)(Included): Merge with https://pubmed.ncbi.nlm.nih.gov/18325258/; 
ER  - 

TY  - JOUR
TI  - Prevalence and antibiotic resistance of bacterial pathogens isolated from childhood diarrhea in Beijing, China (2010-2014).
AU  - Qu, Mei
AU  - Lv, Bing
AU  - Zhang, Xin
AU  - Yan, Hanqiu
AU  - Huang, Ying
AU  - Qian, Haikun
AU  - Pang, Bo
AU  - Jia, Lei
AU  - Kan, Biao
AU  - Wang, Quanyi
PY  - 2016
PD  - 2016
AB  - BACKGROUND: Diarrhea is one of the main causes of morbidity and mortality among children less than 5 years of age worldwide, and its causes vary by region. This  study aimed to determine the etiologic spectrum, prevalent characteristics and  antimicrobial resistance patterns of common enteropathogenic bacteria from  diarrheagenic children in Beijing, the capital of China. METHODS: Stool samples  were collected from 2524 outpatients who were aged 0-5 years in Beijing, China  during 2010-2014. Microbiological methods, real-time PCR and antimicrobial  susceptibility test were used to identify the bacterial causes and antimicrobial  resistance patterns in the isolates. RESULTS: Of the 2524 patients screened, we  identified the causes of 269 cases (10.7 %) as follows: diarrheagenic Escherichia  coli (4.6 %), Salmonella (4.3 %), Shigella (1.4 %) and Vibrio parahaemolyticus  (0.4 %). Atypical EPEC, Salmonella enteritidis, Shigella sonnei and serotype  O3:K6 were the most common serogroups or serotypes of the four etiological  bacteria. The prevalence of pathogens was correlated with age, season and  clinical symptoms. The highest proportion of all causative bacteria was found in  children aged 3-5 years and in summer. The clinical symptoms associated with  specific bacterial infection, such as fever; abdominal pain; vomiting; and  watery, mucus, and bloody stool, were observed frequently in diarrheal patients.  Salmonella showed moderate rates of resistance (40-60 %) to ampicillin, nalidixic  acid, streptomycin and sulfisoxazole. Resistance to at least three antimicrobials  was found in 50 % of isolates. Of the top three serotypes in Salmonella,  high-level antimicrobial resistance to single and multiple antibiotics was more  common among Salmonella typhimurium and Salmonella 1, 4, [5], 12:i:- than among  S. enteritidis. More than 90 % of Shigella isolates showed more alarming  resistance to most antibiotics, with a widened spectrum compared to Salmonella.  CONCLUSION: Constant antibiotic surveillance is warranted because the bacteria  were highly resistant to various antimicrobials. Our study contributes to the  strengthening of the existing surveillance system and provides aid for effective  prevention and control strategies for childhood diarrhea.
JO  - Gut pathogens
PB  - 
CY  - 
VL  - 8
IS  - 
PG  - 31
SP  - 31
EP  - 
AN  - 
DO  - 10.1186/s13099-016-0116-2
UR  - 
NS  - Qu 2016
N1  - 
ER  - 

TY  - JOUR
TI  - Etiology of acute diarrhea due to enteropathogenic bacteria in Beijing, China.
AU  - Qu, Mei
AU  - Deng, Ying
AU  - Zhang, Xin
AU  - Liu, Guirong
AU  - Huang, Ying
AU  - Lin, Changying
AU  - Li, Jie
AU  - Yan, Hanqiu
AU  - Li, Xitai
AU  - Jia, Lei
AU  - Kan, Biao
AU  - Huang, Fang
AU  - Wang, Quanyi
PY  - 2012
PD  - 2012 Sep
AB  - OBJECTIVES: Acute diarrhea is of great concern due to considerable morbidity and mortality worldwide. The causative bacteria leading to acute diarrhea in general  population remains unclear in China. This study was conducted to determine the  etiology of acute diarrhea using a sentinel hospital-based surveillance network  in Beijing. METHODS: Active surveillance was implemented from April 2010 to  December 2011 on two random days per week by enrolling every tenth diarrheal  patients admitted to seventeen intestinal clinics. Shigella spp., Vibrio spp,  Salmonella spp., diarrheagenic Escherichia coli and other genera of bacteria,  were investigated from 4803 outpatients with acute diarrhea by microbiological  methods. RESULTS: The pathogenic bacteria recovered out from fecal samples of 968  (20.2%) patients had the following profile: Shigella spp. (5.9%) was the most  prevalent pathogen, Vibrio parahaemolyticus (5.2%), Salmonella spp. (3.9%) and  enteropathogenic E. coli (EPEC) (0.9%) had from the second to fourth highest  prevalence, respectively. Of the 55 co-infections detected, V. parahaemolyticus  was the most common pathogen from 28 cases (50.9%), with the main combination of  V. parahaemolyticus and Salmonella. The highest proportion of all causative  bacteria was found in adults aged 20-39 year and in summer as well as early  autumn. The clinical symptoms associated with specific bacterial infection, such  as fever, abdominal pain, tenesmus, nausea, vomiting, and watery and bloody  stool, were observed frequently in diarrheal patients. CONCLUSION: Shigella spp.,  V. parahaemolyticus, Salmonella spp., and EPEC are important enteropathogenic  bacteria causing acute diarrhea in Beijing. To execute reasonable interventions,  the comprehensive and continuous surveillance is needed to identify the  prevalence of different enteropathogeic bacteria.
JO  - The Journal of infection
PB  - 
CY  - 
VL  - 65
IS  - 3
PG  - 214-222
SP  - 214
EP  - 222
AN  - 
DO  - 10.1016/j.jinf.2012.04.010
UR  - 
NS  - Qu 2016
N1  - 
ER  - 

TY  - JOUR
TI  - Astrovirus gastroenteritis in hospitalized children of less than 5 years of age in Taiwan, 2009.
AU  - Tseng, Wei-Chen
AU  - Wu, Fang-Tzy
AU  - Hsiung, Chao A.
AU  - Chang, Wan-Chi
AU  - Wu, Ho-Sheng
AU  - Wu, Ching-Yi
AU  - Lin, Jen-Shiou
AU  - Yang, Shun-Cheng
AU  - Hwang, Kao-Pin
AU  - Huang, Yhu-Chering
PY  - 2012
PD  - 2012 Aug
AB  - BACKGROUND/PURPOSE: Acute gastroenteritis is a common illness in children under 5 years old. Although rotavirus is a leading cause, other viruses including  astrovirus are also important, but have been the subject of limited studies. This  is a prospective study to investigate astrovirus gastroenteritis in hospitalized  children in Taiwan. MATERIAL/METHOD: From January 2009 to December 2009, children  below 5 years of age admitted to three hospitals in Taiwan due to acute  gastroenteritis were eligible for this study. Stool specimens were sent for the  detection of astrovirus by reverse transcriptase polymerase chain reaction; once  positive for astrovirus, the sequencing and phylogenetic analysis of each strain  was performed. RESULTS: A total of 989 children were enrolled during the study  period. The overall positive rate of astrovirus was 1.6%, ranging from 1.03% to  2.26% in different hospitals, while rotavirus accounted for 20.2% of the  patients. Six of the 16 children (37.5%) with astroviral infection had documented  coinfection with rotavirus. The median age of infection was 28.2 months. The  seasonal distribution of astrovirus peaked from April to June. Diarrhea alone  (40% vs. 2.1%, p < 0.0001) was significantly more commonly seen than the triad of  fever, vomiting and diarrhea (30% vs. 71%, p = 0.0062) in children with  astroviral infection alone than in those with rotaviral infection alone. The mean  duration of diarrhea was significantly longer in patients with mixed infection  than those with astroviral infection alone (6.8 vs. 4.2 days, p = 0.013).  Respiratory symptoms were noted in 10 children (62.5%). Serotype HAstV-1 was the  most common (68.8%). CONCLUSION: Astrovirus accounted for 1.6% of infections in  children under 5 years hospitalized with acute gastroenteritis in Taiwan.  Compared with those caused by rotavirus, the incidence of gastroenteritis in  hospitalized children caused by astrovirus was low and the disease severity was  mild.
JO  - Journal of microbiology, immunology, and infection = Wei mian yu gan ran za zhi
PB  - 
CY  - 
VL  - 45
IS  - 4
PG  - 311-317
SP  - 311
EP  - 317
AN  - 
DO  - 10.1016/j.jmii.2011.12.017
UR  - 
NS  - 
N1  - 
ER  - 

TY  - JOUR
TI  - Hospital-based study in children with rotavirus gastroenteritis and other enteropathogens.
AU  - Sherchand, J. B.
AU  - Tandukar, S.
AU  - Sherchan, J. B.
AU  - Rayamajhi, A.
AU  - Gurung, B.
AU  - Shrestha, L.
AU  - Rijal, B.
AU  - Pokhrel, B. M.
PY  - 2012
PD  - 2012 May
AB  - BACKGROUND: Rotavirus is the most common cause of life threatening gastroenteritis in infants and young children in the world. The objective of the  study is to find out current trends and incidents of rotavirus, including other  enteropathogens related with children diarrhoea and lastly identify the most  common rotavirus serotypes that circulate in Nepal. METHODS: A total of 1721  stool samples from less than 5 years of children were collected. Rotavirus in the  stool samples were detected by Enzyme Immuno Assay (EIA) and strains were  genotyped by Reverse-Transcription Polymerase Chain Reaction (RT-PCR). Bacteria  and parasites were detected by following standard microbiological procedures.  RESULTS: In between 2009 to 2010, of the total 1721, the prevalence of rotavirus  was 24.7%. Of them, 906 (52.6%) were collected in the year 2009 and 815(47.5%) in  the year 2010. Rotavirus was frequently detected in inpatients (31.6%) than  outpatient (16.8%). Rotavirus detection was higher in female (26.4%) than male  (23.7%). The prevalence was seen higher in age group 0-23 months in both years.  Among six different bacterial isolates, Escherichia coli was most frequently  isolated (6.5%). Similarly, Giardia lamblia (1.3%) was most common among six  different parasites detected. A total of rotavirus positive 425 stool samples  were detected over 2 years (2009-230, and 2010-195), G12P6 was the predominant  strain circulating in both (45% in 2009 and 28% in 2010) years. G9P6 emerged in  2010 (6%). There were significant numbers of mixed infections (14.0% in 2009 and  29.8% in 2010). Thirty five samples were partially typed and 15 were completely  untyped over the two year period. CONCLUSIONS: The study helps comprehend the  prevalence of rotavirus along with other intestinal pathogens including bacteria  and parasites. Major genotypes of rotavirus are also introduced in the study.
JO  - Journal of Nepal Health Research Council
PB  - 
CY  - 
VL  - 10
IS  - 21
PG  - 130-135
SP  - 130
EP  - 135
AN  - 
DO  - 
UR  - 
NS  - 
N1  - 
ER  - 

TY  - JOUR
TI  - Prevalence and genetic characteristics of Shigatoxigenic Escherichia coli from patients with diarrhoea in Maasailand, Kenya.
AU  - Sang, Willie K.
AU  - Boga, Hamadi I.
AU  - Waiyaki, Peter G.
AU  - Schnabel, David
AU  - Wamae, Njeri C.
AU  - Kariuki, Sam M.
PY  - 2012
PD  - 2012 Feb 13
AB  - INTRODUCTION: Shigatoxigenic Escherichia coli strains are food-borne bacterial pathogens that may cause haemorrhagic colitis (HC) in humans which can lead to  life-threatening systemic complication, including haemolytic uremic syndrome  (HUS). This study aimed to characterize and analyze virulence properties of  pathogenic E. coli isolates among patients with diarrhoea from a Maasai community  in Kenya. METHODOLOGY: Stool samples from 380 patients of all ages from the  Kajiado and Narok districts of Kenya were investigated for the presence of  enteric bacterial pathogens by conventional and molecular methods. RESULTS:  Bacterial diarrhoea was diagnosed in 141/380 (37.1%) cases, of which  enterotoxigenic E. coli (ETEC) compromised 29.8%, shigatoxigenic E. coli (STEC)  24.1%, enteroaggregative E. coli (EAEC) 14.2%, enteroinvasive E. coli (EIEC)  12.8% and enteropathogenic E. coli (EPEC) 3.5%. Gene analysis for STEC virulence  factors showed that 52.9% isolates carried stx1, 29.4% possessed stx2, 14.7%  carried both stx1 and stx2, and 2.9% had stx2e. 23.5% isolates carried  enterohaemolysin and 20.5% isolates possessed the Intimin gene. From 9 strains  that exhibited adherence, 7 contained both Intimin and Haemolysin genes.  Infections with Intimin-positive STEC strains (46%) were more frequent in  patients with bloody diarrhoea, especially in children under 5 years of age,  whereas Intimin-negative STEC infections dominated in adults. CONCLUSION:  Although STEC infection as a cause of bloody diarrhoea has not attracted much  attention as a medical problem in Kenya, our findings indicate that this is a  problem that must be investigated. The 24.1% isolation rate of STEC among the  Maasai is one of the highest reported rates worldwide.
JO  - Journal of infection in developing countries
PB  - 
CY  - 
VL  - 6
IS  - 2
PG  - 102-108
SP  - 102
EP  - 108
AN  - 
DO  - 10.3855/jidc.1750
UR  - 
NS  - 
N1  - 
ER  - 

TY  - JOUR
TI  - Contribution of enteric infection, altered intestinal barrier function, and maternal malnutrition to infant malnutrition in Bangladesh.
AU  - Mondal, Dinesh
AU  - Minak, Juliana
AU  - Alam, Masud
AU  - Liu, Yue
AU  - Dai, Jing
AU  - Korpe, Poonum
AU  - Liu, Lei
AU  - Haque, Rashidul
AU  - Petri, William A. Jr
PY  - 2012
PD  - 2012 Jan 15
AB  - BACKGROUND: Malnourished children are at increased risk for death due to diarrhea. Our goal was to determine the contribution of specific enteric  infections to malnutrition-associated diarrhea and to determine the role of  enteric infections in the development of malnutrition. METHODS: Children from an  urban slum in Bangladesh were followed for the first year of life by  every-other-day home visits. Enteropathogens were identified in diarrheal and  monthly surveillance stools; intestinal barrier function was measured by serum  endocab antibodies; and nutritional status was measured by anthropometry.  RESULTS: Diarrhea occurred 4.69 ± 0.19 times per child per year, with the most  common infections caused by enteric protozoa (amebiasis, cryptosporidiosis, and  giardiasis), rotavirus, astrovirus, and enterotoxigenic Escherichia coli (ETEC).  Malnutrition was present in 16.3% of children at birth and 42.4% at 12 months of  age. Children malnourished at birth had increased Entamoeba histolytica,  Cryptosporidium, and ETEC infections and more severe diarrhea. Children who  became malnourished by 12 months of age were more likely to have prolonged  diarrhea, intestinal barrier dysfunction, a mother without education, and low  family expenditure. CONCLUSIONS: Prospective observation of infants in an urban  slum demonstrated that diarrheal diseases were associated with the development of  malnutrition that was in turn linked to intestinal barrier disruption and that  diarrhea was more severe in already malnourished children. The enteric protozoa  were unexpectedly important causes of diarrhea in this setting. This study  demonstrates the complex interrelationship of malnutrition and diarrhea in  infants in low-income settings and points to the potential for infectious disease  interventions in the prevention and treatment of malnutrition.
JO  - Clinical infectious diseases : an official publication of the Infectious Diseases Society of America
PB  - 
CY  - 
VL  - 54
IS  - 2
PG  - 185-192
SP  - 185
EP  - 192
AN  - 
DO  - 10.1093/cid/cir807
UR  - 
NS  - 
N1  - 
ER  - 

TY  - JOUR
TI  - Prevalence and characterization of diarrheagenic Escherichia coli isolated from adults and children in Mangalore, India.
AU  - Shetty, Veena A.
AU  - Kumar, Sanath H.
AU  - Shetty, Avinash K.
AU  - Karunasagar, Iddya
AU  - Karunasagar, Indrani
PY  - 2012
PD  - 2012 Jan
AB  - BACKGROUND: Diarrheal diseases are a major cause of morbidity and mortality in resource-limited countries. Among the bacterial pathogens, diarrheagenic E. coli  (DEC) are most frequently implicated in cases of epidemic and endemic diarrhea  worldwide. The objective of this study was to determine the prevalence of DEC in  stool specimens from patients with acute diarrhea using polymerase chain reaction  (PCR). MATERIALS AND METHODS: Escherichia coli stool samples were collected from  115 hospitalized children and adults with acute diarrhea in Mangalore, a coastal  city, in southern India. PCR amplification of eae, bfp, stx, ehx genes were used  for detection of enteropathogenic (EPEC) and shigatoxigenic E. coli (STEC), lt  and st genes were used for enterotoxigenic E. coli (ETEC) and astA gene for  enteroaggregative E. coli (EAEC). RESULTS: During the 24 month study period, of  the 115 stool samples, DEC type was detected in 20 (17.4%) using the PCR method.  The most prevalent DEC was atypical EPEC accounting for 12 (10.4%) cases followed  by 4 cases of EAEC (3.4%) and 4 of STEC (3.4%). No ETEC strains were isolated  from any of the examined stool samples. CONCLUSION: This study suggests that the  atypical EPEC are the newly emerging group among DEC stains in Southern India.  Further studies are needed to evaluate the epidemiology and virulence properties  of atypical EPEC strains.
JO  - Journal of laboratory physicians
PB  - 
CY  - 
VL  - 4
IS  - 1
PG  - 24-29
SP  - 24
EP  - 29
AN  - 
DO  - 10.4103/0974-2727.98666
UR  - 
NS  - 
N1  - Josh Colston (2023-08-31 03:22:32)(Included): "115 Escherichia coli stool samples were collected", "screened for... cysts of parasites" Did they have to be positive for E. coli and negative for parasites?; 
ER  - 

TY  - JOUR
TI  - Risk factors for death among children less than 5 years old hospitalized with diarrhea in rural western Kenya, 2005-2007: a cohort study.
AU  - O'Reilly, Ciara E.
AU  - Jaron, Peter
AU  - Ochieng, Benjamin
AU  - Nyaguara, Amek
AU  - Tate, Jacqueline E.
AU  - Parsons, Michele B.
AU  - Bopp, Cheryl A.
AU  - Williams, Kara A.
AU  - Vinjé, Jan
AU  - Blanton, Elizabeth
AU  - Wannemuehler, Kathleen A.
AU  - Vulule, John
AU  - Laserson, Kayla F.
AU  - Breiman, Robert F.
AU  - Feikin, Daniel R.
AU  - Widdowson, Marc-Alain
AU  - Mintz, Eric
PY  - 2012
PD  - 2012
AB  - BACKGROUND: Diarrhea is a leading cause of childhood morbidity and mortality in sub-Saharan Africa. Data on risk factors for mortality are limited. We conducted  hospital-based surveillance to characterize the etiology of diarrhea and identify  risk factors for death among children hospitalized with diarrhea in rural western  Kenya. METHODS AND FINDINGS: We enrolled all children <5 years old, hospitalized  with diarrhea (≥3 loose stools in 24 hours) at two district hospitals in Nyanza  Province, western Kenya. Clinical and demographic information was collected.  Stool specimens were tested for bacterial and viral pathogens. Bivariate and  multivariable logistic regression analyses were carried out to identify risk  factors for death. From May 23, 2005 to May 22, 2007, 1,146 children <5 years old  were enrolled; 107 (9%) children died during hospitalization. Nontyphoidal  Salmonella were identified in 10% (118), Campylobacter in 5% (57), and Shigella  in 4% (42) of 1,137 stool samples; rotavirus was detected in 19% (196) of 1,021  stool samples. Among stools from children who died, nontyphoidal Salmonella were  detected in 22%, Shigella in 11%, rotavirus in 9%, Campylobacter in 5%, and S.  Typhi in <1%. In multivariable analysis, infants who died were more likely to  have nontyphoidal Salmonella (adjusted odds ratio [aOR] = 6·8; 95% CI 3·1-14·9),  and children <5 years to have Shigella (aOR = 5·5; 95% CI 2·2-14·0) identified  than children who survived. Children who died were less likely to be infected  with rotavirus (OR = 0·4; 95% CI 0·2-0·8). Further risk factors for death  included being malnourished (aOR = 4·2; 95% CI 2·1-8·7); having oral thrush on  physical exam (aOR = 2·3; 95% CI 1·4-3·8); having previously sought care at a  hospital for the illness (aOR = 2·2; 95% CI 1·2-3·8); and being dehydrated as  diagnosed at discharge/death (aOR = 2·5; 95% CI 1·5-4·1). A clinical diagnosis of  malaria, and malaria parasites seen on blood smear, were not associated with  increased risk of death. This study only captured in-hospital childhood deaths,  and likely missed a substantial number of additional deaths that occurred at  home. CONCLUSION: Nontyphoidal Salmonella and Shigella are associated with  mortality among rural Kenyan children with diarrhea who access a hospital.  Improved prevention and treatment of diarrheal disease is necessary. Enhanced  surveillance and simplified laboratory diagnostics in Africa may assist  clinicians in appropriately treating potentially fatal diarrheal illness.
JO  - PLoS medicine
PB  - 
CY  - 
VL  - 9
IS  - 7
PG  - e1001256
SP  - e1001256
EP  - 
AN  - 
DO  - 10.1371/journal.pmed.1001256
UR  - 
NS  - 
N1  - 
ER  - 

TY  - JOUR
TI  - Attaching and effacing Escherichia coli and Shiga toxin-producing E. coli in children with acute diarrhoea and controls in Teresina/PI, Brazil.
AU  - Nunes, Maria do Rosário Conceição Moura
AU  - Magalhães, Paula Prazeres
AU  - Macêdo, Antônio da Silva
AU  - Franco, Roger Teixeira
AU  - Penna, Francisco José
AU  - Mendes, Edilberto Nogueira
PY  - 2012
PD  - 2012 Jan
AB  - This 3.5-year prospective study was conducted to ascertain the level of attaching and effacing Escherichia coli (AEEC) associated diarrhoea in children from  Teresina, a northeastern state of Brazil. Passed faecal specimens from 400  patients (250 with and 150 without diarrhoea) up to 60 months of age attending  from 2004 to 2007 at two public hospitals were investigated. Conventional  microbiology methods and PCR were employed. Escherichia coli was isolated from  390 children, 240 of them with diarrhoea. A total of 117 AEEC strains were  cultivated from specimens from 63 children, 37 with and 26 without diarrhoea. No  association between AEEC and diarrhoea was observed. Atypical enteropathogenic E.  coli (a-EPEC) (79.4%) was more commonly found than typical EPEC (t-EPEC).  Association between EPEC and EPEC subtypes and diarrhoea was not detected. Mixed  infection by t-EPEC and a-EPEC and infection by Shiga toxin-producing E. coli  (STEC) were rare. Enteropathogenic E. coli was more common in males and in  children aged less than 12 months. Correlation between serotyping and PCR results  was 0.19. High resistance rates of AEEC to ampicillin, cephalotin, and  trimethoprim-sulfamethoxazole were found. In conclusion, EPEC is very common in  children with diarrhoea and controls in the population we studied, with a-EPEC  predominating. This diarrhoeagenic E. coli (DEC) pathotype is more common in  infant males and is resistant to drugs frequently used in clinical practice.
JO  - Transactions of the Royal Society of Tropical Medicine and Hygiene
PB  - 
CY  - 
VL  - 106
IS  - 1
PG  - 43-47
SP  - 43
EP  - 47
AN  - 
DO  - 10.1016/j.trstmh.2011.09.009
UR  - 
NS  - 
N1  - Margaret Kosek (2024-10-05 04:52:39)(Select): I see no reason for exclusion; 
ER  - 

TY  - JOUR
TI  - [Epidemiology of community-acquired rotavirus gastroenteritis in Fuenlabrada (Madrid)].
AU  - Rivero, M. José
AU  - Román, Enriqueta
AU  - García, M. Isabel
AU  - Zafra, Miguel
AU  - Gil, Angel
AU  - González-Escalada, Alba
PY  - 2011
PD  - 2011 Jun-Jul
AB  - INTRODUCTION: Rotavirus is the main aetiological agent of severe acute gastroenteritis in childhood. MATERIAL AND METHODS: A prospective study on the  incidence and cost of acute gastroenteritis in children under 5 years. RESULTS:  Rotavirus was the most frequent aetiological agent. The cumulative incidence of  hospitalisation decreased over the study period. CONCLUSIONS: Rotavirus is the  most common cause of acute community acquired gastroenteritis requiring hospital  admission in the area of Fuenlabrada (Madrid).
JO  - Enfermedades infecciosas y microbiologia clinica
PB  - 
CY  - 
VL  - 29
IS  - 6
PG  - 432-434
SP  - 432
EP  - 434
AN  - 
DO  - 10.1016/j.eimc.2011.03.007
UR  - 
NS  - 
N1  - 
ER  - 

TY  - JOUR
TI  - Etiology of diarrhea in young children and patterns of antibiotic resistance in Cambodia.
AU  - Meng, Chhour Y.
AU  - Smith, Bryan L.
AU  - Bodhidatta, Ladaporn
AU  - Richard, Stephanie A.
AU  - Vansith, Ket
AU  - Thy, Ban
AU  - Srijan, Apichai
AU  - Serichantalergs, Oralak
AU  - Mason, Carl J.
PY  - 2011
PD  - 2011 Apr
AB  - BACKGROUND: Little is known about diarrhea etiology and antibiotic resistance in developing countries where diarrhea is a major public health problem. METHODS: To  describe diarrhea etiology and antibiotic resistance patterns in Cambodia, 600  children aged 3 months to 5 years with acute diarrhea (cases) and 578 children  without diarrhea (controls) were enrolled from a hospital in Phnom Penh. Stool  samples were collected, and pathogens and antibiotic resistance patterns were  described. RESULTS: The most frequently isolated pathogens in these cases were  enteroaggregative Escherichia coli (20%) and rotavirus (26%). Enterotoxigenic E.  coli, enteroaggregative E. coli, Shigella, Aeromonas, rotavirus, and adenovirus  were statistically significantly associated with diarrhea. Among cases, vomiting  was associated with viral infections, whereas bloody stool was associated with  Shigella. Enterotoxigenic E. coli isolates were highly resistant to ampicillin,  sulfonamides, and tetracycline. Approximately 50% of Campylobacter coli and 30%  of Campylobacter jejuni isolates were resistant to nalidixic acid and  ciprofloxacin. Over 33% of Salmonella isolates were resistant to ampicillin and  tetracycline, and almost 100% of Shigella isolates were resistant to  trimethoprim/sulfamethoxazole. CONCLUSIONS: These data on the etiology of  diarrhea and antibiotic resistance patterns in Cambodia will have significant  effect on local public health policies and on local resource prioritization  practices.
JO  - The Pediatric infectious disease journal
PB  - 
CY  - 
VL  - 30
IS  - 4
PG  - 331-335
SP  - 331
EP  - 335
AN  - 
DO  - 10.1097/INF.0b013e3181fb6f82
UR  - 
NS  - 
N1  - 
ER  - 

TY  - JOUR
TI  - A comparison of disease caused by Shigella and Campylobacter species: 24 months community based surveillance in 4 slums of Karachi, Pakistan.
AU  - Soofi, Sajid Bashir
AU  - Habib, Muhammad Atif
AU  - von Seidlein, Lorenz
AU  - Khan, Muhammad Jawed
AU  - Muhammad, Shah
AU  - Bhutto, Naveed
AU  - Khan, Mohammad Imran
AU  - Rasool, Shahid
AU  - Zafar, Afia
AU  - Clemens, John D.
AU  - Nizami, Qamaruddin
AU  - Bhutta, Zulfiqar A.
PY  - 2011
PD  - 2011 Mar
AB  - Despite the efforts of the international community diarrheal diseases still pose a major threat to children in children less than five years of age. Bacterial  diarrhea has also emerged as a public health concern due to the proliferation of  drug resistant species in many parts of the world. There is a paucity of  population-based data about the incidence of shigellosis and Campylobacter  infections in Pakistan. We report country specific results for Shigella diarrhea  that were derived from a multicenter study conducted in six Asian countries.  Disease surveillance was conducted over a 24 month period in urban slums of  Karachi, Pakistan, a city with a population of 59,584. Cases were detected  through passive detection in study treatment centers. Stool specimens or rectal  swabs were collected from all consenting patients. Between January 2002 and  December 2003 10,540 enteric infection cases were detected. The incidence rate of  treated diarrhea in children under 5 was 488/1000/year. In children, 5 years and  older, the diarrhea rate was 22/1000/year. 576 (7%) Campylobacter isolates were  detected. The pre-dominant Campylobacter species was C. jenuni with an increase  of 29/1000 year in children under 5 years. Shigella species were isolated from  394 of 8032 children under 5 years of age. Shigella flexneri was the dominant  species (10/1000/year in children under 5 years) followed by Shigella sonnei  (3.9/1000/year), Shigella boydii (2.0/1000/year) and Shigella dysenteriae  (1.3/1000/year). Shigellosis and Campylobacter infection rates peaked during the  second year of life. The incidence rate of shigellosis increased in old age but  such a trend was not observed in Campylobacter infections. Of 394 shigellosis  patients 123 (31%) presented with dysentery in contrast to only 54 (9%) of 576  patients with Campylobacter infections (p<0.001). Both Campylobacter infections  and shigellosis are common in community settings of Pakistan but shigellosis  presented more frequently with abdominal pain and dysentery than Campylobacter  infections indicating that shigellosis may be a more severe illness than  Campylobacter infections. Due to the increased and disease severity, drug  resistant shigella have become a significant health problem; moreover it is a  disease of poor and impoverished people who do not have the access to standard  water and sanitary conditions, health care services or optimal treatment. In the  face of these facts it is empirically important to develop a low cost effective  vaccine that can protect these populations for a longer duration.
JO  - Journal of infection and public health
PB  - 
CY  - 
VL  - 4
IS  - 1
PG  - 12-21
SP  - 12
EP  - 21
AN  - 
DO  - 10.1016/j.jiph.2010.10.001
UR  - 
NS  - 
N1  - 
ER  - 

TY  - JOUR
TI  - Epidemiology and clinical features of gastroenteritis in hospitalised children: prospective survey during a 2-year period in a Parisian hospital, France.
AU  - Lorrot, M.
AU  - Bon, F.
AU  - El Hajje, M. J.
AU  - Aho, S.
AU  - Wolfer, M.
AU  - Giraudon, H.
AU  - Kaplon, J.
AU  - Marc, E.
AU  - Raymond, J.
AU  - Lebon, P.
AU  - Pothier, P.
AU  - Gendrel, D.
PY  - 2011
PD  - 2011 Mar
AB  - Rotavirus is recognised as the most important agent of severe acute gastroenteritis (AGE) in young children. In a 2-year prospective survey, we  investigated the epidemiology and clinical features of the viral and bacterial  pathogens in children hospitalised for AGE. The study was performed in a Parisian  teaching hospital from November 2001 to May 2004. Clinical data were  prospectively collected to assess the gastroenteritis severity (20-point Vesikari  severity score, the need for intravenous rehydration, duration of  hospitalisation). Stools were systematically tested for group A rotavirus,  norovirus, astrovirus and adenovirus 40/41, sapovirus and Aichi virus and  enteropathogenic bacteria. A total of 457 children (mean age 15.9 months) were  enrolled. Viruses were detected in 305 cases (66.7%) and bacteria in 31 cases  (6.8%). Rotaviruses were the most frequent pathogen (48.8%), followed by  noroviruses (8.3%) and adenoviruses, astroviruses, Aichi viruses and sapoviruses  in 3.5%, 1.5%, 0.9% and 0.4%, respectively. Cases of rotavirus gastroenteritis  were significantly more severe than those of norovirus with respect to the  Vesikari score, duration of hospitalisation and the need for intravenous  rehydration. Rotaviruses were the most frequent and most severe cause in children  hospitalised for AGE, and noroviruses also account for a large number of cases in  this population.
JO  - European journal of clinical microbiology & infectious diseases : official publication of the European Society of Clinical Microbiology
PB  - 
CY  - 
VL  - 30
IS  - 3
PG  - 361-368
SP  - 361
EP  - 368
AN  - 
DO  - 10.1007/s10096-010-1094-9
UR  - 
NS  - 
N1  - 
ER  - 

TY  - JOUR
TI  - Clinical and molecular epidemiology of norovirus infection in childhood diarrhea in China.
AU  - Zeng, Mei
AU  - Xu, Xiaohua
AU  - Zhu, Chaomin
AU  - Chen, Jie
AU  - Zhu, Qirong
AU  - Lin, Shuxiang
AU  - Jie, Yuanyuan
AU  - Shu, Xiaoli
PY  - 2012
PD  - 2012 Jan
AB  - A prospective investigation was carried out among pediatric outpatients and inpatients with acute non-dysenteric diarrhea between August, 2008 and July, 2009  in Shanghai, Hangzhou, Chongqing, and Tianjin, China. One step real-time RT-PCR  was used for detection of norovirus (NoV) genogroups I and II (GI, GII). The NoV  genotypes were classified based on partial capsid sequences. Rotavirus (RV) was  detected in parallel. Among 4,123 fecal samples from outpatients, 1,067 (25.9%)  were NoV-positive, of which 1,051 (98.5%) belonged to GII and 1,309 (31.7%) were  RV-positive. In the inpatient group (n = 317), 25.6% were NoV-positive and 41.6%  were RV-positive. Four hundred and fifty-one out of 1,067 NoV-positive strains  were sequenced and genotyped and 6 typed strains were GI (3 GI.3, 2 GI.5, 1 GI.4)  and 445 typed strains were GII. GII strains clustered into nine genotypes  including GII.4 2006b (69.2%), the only GII.4 variant identified in this study,  followed by GII.3 (23.8%), GII.6 (3.6%), GII.12 (1.3%), GII.2 (0.9%), GII.13  (0.4%), GII.14 (0.2%), GII.7 (0.2%), and GII.16 (0.2%). A peak of NoV infections  was observed during the cold season in Tianjin, while NoV activity was higher  between late summer and autumn and lower during winter in Shanghai, Hangzhou, and  Chongqing. NoV is a common causative agent of childhood diarrhea in China and the  seasons of NoV-associated diarrhea varies between regions. The results show that  NoV GII.4 2006b was the predominant strain circulating in China between 2008 and  2009.
JO  - Journal of medical virology
PB  - 
CY  - 
VL  - 84
IS  - 1
PG  - 145-151
SP  - 145
EP  - 151
AN  - 
DO  - 10.1002/jmv.22248
UR  - 
NS  - Zeng 2012
N1  - Margaret Kosek (2023-09-14 04:12:03)(Select): noro and rotavirus; 
ER  - 

TY  - JOUR
TI  - Prevalence and genetic diversity of norovirus in outpatient children with acute diarrhea in Shanghai, China.
AU  - Zeng, Mei
AU  - Gong, Zhixiang
AU  - Zhang, Yuxia
AU  - Zhu, Qirong
AU  - Wang, Xiaohong
PY  - 2011
PD  - 2011
AB  - This study aimed to investigate the epidemiology of norovirus (NoV) associated-diarrhea among pediatric outpatients in Shanghai, and characterize the  genotypes of circulating NoV strain. Stool samples were collected from 910  children with non-dysenteric diarrhea between August 2008 and July 2009. One-step  real-time RT-PCR was used to screen for NoV genogroup I (GI) and genogroup II  (GII). Genotypes were classified by sequence analysis of partial capsid and  RNA-dependent RNA polymerase (RdRp) fragments. NoV was detected year round with  high activity in July, August, September, and October. Of 910 specimens, 165  (18.13%) were positive for NoV; 4 (2.42%) were GI, and 161 (97.58%) were GII.  Based on capsid sequences, 8 different genotypes were identified for 114 NoV  strains, including GII.4 2006b (57.89%), GII.3 (30.70%), GII.6 (4.39%), GII.12  (3.51%), GII.14, GII.2, GI.4, and GI.5 (0.88% each). Based on the RdRp sequences  of 86 NoV strains, NoV was genotyped as GII.4 (62.79%), GII.12 (30.23%), GII.g  (2.33%), GII.2 (1.16%), GII.6 (1.16%), GII.7 (1.16%), and GI.4 (1.16%). The RdRp  genotypes of 30 strains were inconsistent with the capsid genotypes, indicating  potential NoV recombinants.
JO  - Japanese journal of infectious diseases
PB  - 
CY  - 
VL  - 64
IS  - 5
PG  - 417-422
SP  - 417
EP  - 422
AN  - 
DO  - 
UR  - 
NS  - Zeng 2012
N1  - Margaret Kosek (2023-09-14 04:12:03)(Select): noro and rotavirus; 
ER  - 

TY  - JOUR
TI  - Epidemiology and clinical peculiarities of norovirus and rotavirus infection in hospitalized young children with acute diarrhea in Taiwan, 2009.
AU  - Yang, Shu-Yan
AU  - Hwang, Kao-Pin
AU  - Wu, Fang-Tzy
AU  - Wu, Ho-Sheng
AU  - Hsiung, Chao Agnes
AU  - Chang, Wan-Chi
AU  - Lin, Jen-Shiou
AU  - Yang, Shun-Cheng
AU  - Huang, Sun-Lin
AU  - Huang, Yhu-Chering
PY  - 2010
PD  - 2010 Dec
AB  - BACKGROUND/PURPOSE: Acute diarrhea is one of the most common morbidities in pediatrics worldwide. We conducted a study to investigate the incidence of  norovirus in young children hospitalized with acute diarrhea in Taiwan and its  clinical peculiarity compared with rotavirus gastroenteritis. METHODS: Between  January and December, 2009, patients younger than 5 years and admitted to  hospital with acute diarrhea were randomly selected; and their stool samples were  collected and tested for presence of rotavirus and norovirus by enzyme  immunoassay and reverse transcription-polymerase chain reaction, respectively.  The clinical manifestations and laboratory findings of the enrolled patients were  analyzed. RESULTS: A total of 989 cases were enrolled with a mean age of 21.6 ±  13.7 months and a male proportion of 56.0%. Rotavirus and norovirus was detected  in 20.2% and 14.6% of all patients, respectively. Genogroup II was the  predominant strain of norovirus (80.6%). Children aged 6-36 months accounted for  the majority of patients positive for rotavirus and norovirus (73.0% and 81.3%,  respectively). The incidences of norovirus and rotavirus infection were higher  during winter and early spring. Most patients with rotavirus and norovirus  diarrhea experienced vomiting (74.9%vs. 74.8%, respectively) and fever (94.7%vs.  71.3%, respectively). CONCLUSION: Most young diarrheal patients presenting with  vomiting were likely to have norovirus or rotavirus infection. Patients with  norovirus diarrhea experienced an absence of, or low-grade fever and longer  duration of vomiting compared with those positive for rotavirus infection. A  family history of current gastroenteritis may suggest the possibility of  norovirus infection.
JO  - Journal of microbiology, immunology, and infection = Wei mian yu gan ran za zhi
PB  - 
CY  - 
VL  - 43
IS  - 6
PG  - 506-514
SP  - 506
EP  - 514
AN  - 
DO  - 10.1016/S1684-1182(10)60078-3
UR  - 
NS  - 
N1  - 
ER  - 

TY  - JOUR
TI  - Pathotypes of diarrheagenic Escherichia coli in children attending a tertiary care hospital in South India.
AU  - Rajendran, Priya
AU  - Ajjampur, Sitara Swarna Rao
AU  - Chidambaram, Divya
AU  - Chandrabose, Gunasekaran
AU  - Thangaraj, Bhuvaneswari
AU  - Sarkar, Rajiv
AU  - Samuel, Prasanna
AU  - Rajan, Deva Prasanna
AU  - Kang, Gagandeep
PY  - 2010
PD  - 2010 Oct
AB  - The prevalence of diarrheagenic Escherichia coli (DEC) in children under 5 years was studied in children with diarrhea and controls in South India. Four  polymerase chain reaction (PCR) "schemes" were used to detect genes of the 6  pathotypes of DEC. In 394 children with diarrhea, 203 (52%) DEC infections were  found. Among the 198 controls, 126 (63%) DEC infections were found.  Enteroaggregative E. coli was the most common pathotype by multiplex PCR both in  cases (58, 14.7%) and controls (47, 23.7%), followed by enteropathogenic E. coli  seen in 10% cases and 8% of controls. Enterotoxigenic E. coli (ETEC),  enterohemorrhagic E. coli (EHEC), enteroinvasive E. coli (EIEC), and diffusely  adherent E. coli (DAEC) were found in 4.1%, 2.0%, 1.0%, and 0.5% of cases,  respectively. ETEC was found in 2.5% of controls, but EHEC, EIEC, and DAEC were  not detected. Overall, no single assay worked well, but by discounting genes with  a pathogenicity index of less than 1, it was possible to use the PCR assays to  identify DEC in 75/394 (19%) cases and 12/198 (6.1%) controls, while mixed  infection could be identified in 8/394 (2%) cases and 2/198 (1%) controls.
JO  - Diagnostic microbiology and infectious disease
PB  - 
CY  - 
VL  - 68
IS  - 2
PG  - 117-122
SP  - 117
EP  - 122
AN  - 
DO  - 10.1016/j.diagmicrobio.2010.06.003
UR  - 
NS  - 
N1  - Josh Colston (2023-09-06 02:53:59)(Select): Gives distrubution of virulence genes; 
ER  - 

TY  - JOUR
TI  - Seasonal variation of enteropathogens in infants and preschoolers with acute diarrhea in western Mexico.
AU  - Larrosa-Haro, Alfredo
AU  - Macias-Rosales, Rocío
AU  - Sánchez-Ramírez, Carmen A.
AU  - Cortés-López, M. Carmen
AU  - Aguilar-Benavides, Sergio
PY  - 2010
PD  - 2010 Oct
AB  - The present study estimates the prevalence of some enteropathogens in infants and preschoolers with acute diarrhea. From 2006 to 2007, 5459 consecutive stool  samples were evaluated. Cryptosporidium parvum was the parasite identified with  the higher frequency (5.1%), followed by Giardia lamblia (1.2%). Campylobacter  jejuni was isolated in 858 cases (15.7%) and was the most frequent enteropathogen  overall. The rates of C parvum, Shigella, and Salmonella were higher in the  summer. Rotavirus had the expected winter peak and it was the third  enteropathogen because of its frequency. Overall frequency of stool-reducing  substances was 15.6% and was associated with a rotavirus-positive test.
JO  - Journal of pediatric gastroenterology and nutrition
PB  - 
CY  - 
VL  - 51
IS  - 4
PG  - 534-536
SP  - 534
EP  - 536
AN  - 
DO  - 10.1097/MPG.0b013e3181df5b66
UR  - 
NS  - 
N1  - 
ER  - 

TY  - JOUR
TI  - Prospective characterization of norovirus compared with rotavirus acute diarrhea episodes in chilean children.
AU  - O'Ryan, Miguel L.
AU  - Peña, Alfredo
AU  - Vergara, Rodrigo
AU  - Díaz, Janepsy
AU  - Mamani, Nora
AU  - Cortés, Hector
AU  - Lucero, Yalda
AU  - Vidal, Roberto
AU  - Osorio, Gonzalo
AU  - Santolaya, María Elena
AU  - Hermosilla, Germán
AU  - Prado, Valeria J.
PY  - 2010
PD  - 2010 Sep
AB  - BACKGROUND: Rotavirus and more recently noroviruses are recognized as main causes of moderate to severe acute diarrhea episodes (ADE) in children < or =5 years of  age. Comparing epidemiologic and clinical features of norovirus to rotavirus ADE  will aid in the decision-making process required to develop norovirus vaccines.  METHODS: Surveillance for ADE occurring in children < or =5 years of age was  implemented in the emergency department (ED) and ward of a large hospital in  Santiago and Valparaiso, and in 4 outpatient clinics in Santiago. A stool sample  was obtained within 48 hours of consultation for rotavirus detection by  enzyme-linked immunosorbent assay and noroviruses by enzyme-linked immunosorbent  assay or reverse transcription polymerase chain reaction. For ED and hospital  rotavirus and norovirus ADE parents were instructed to monitor clinical findings  associated with severity until the end of the episode. The 20-point Vesikari  score was used to determine disease severity. RESULTS: Between July 2006 and  October 2008 rotavirus and noroviruses were detected in 331 (26%) and 224 (18%)  of 1913 ADE evaluated. The proportion of rotavirus-positive samples in hospital  ward, ED, and outpatient clinic was 40%, 26% to 30%, and 13% compared with 18%,  17% to 19%, and 14% for noroviruses. Mean age and 25%-75% interquartile interval  of children with rotavirus and norovirus ADE were remarkably similar, 15.6 months  (9-20), and 15.5 months (9-19), respectively. Rotavirus cases displayed an  autumn-winter peak followed 2 to 3 months later by the norovirus peak. The mean  (interquartile) for the Vesikari score was 12.9 (11-15) and 11.9 (9-14.5) for  rotavirus (N = 331) and norovirus (N = 224) ADE, respectively, P = 0.003.  Compared with norovirus, rotavirus ADE were more common in the 11 to 16 severity  score interval (P = 0.006), had a higher maximum stool output in a given day (P =  0.01) and more frequent fever (P < 0.0001). Duration of diarrhea, presence,  duration and intensity of vomiting, and intensity of fever did not differ between  viruses. Mixed rotavirus and norovirus infections were uncommon (<1%) and not  clinically more severe. Clinical severity of ADE in young infants was similar for  rotavirus and lower (P = 0.03) for noroviruses compared with older children.  CONCLUSION: Noroviruses are a significant cause of moderate to severe endemic ADE  in Chilean children. Although significantly less severe than rotavirus as a  group, most norovirus episodes were moderate to severe clinically. An effective  norovirus vaccine would be of significant additional benefit to the current  rotavirus vaccine in decreasing disease burden associated with ADE.
JO  - The Pediatric infectious disease journal
PB  - 
CY  - 
VL  - 29
IS  - 9
PG  - 855-859
SP  - 855
EP  - 859
AN  - 
DO  - 10.1097/INF.0b013e3181e8b346
UR  - 
NS  - 
N1  - 
ER  - 

TY  - JOUR
TI  - Diarrhea in children: etiology and clinical aspects.
AU  - Palumbo, E.
AU  - Branchi, M.
AU  - Malorgio, C.
AU  - Siani, A.
AU  - Bonora, G.
PY  - 2010
PD  - 2010 Aug
AB  - AIM: The aim of this paper was to determine the etiology of diarrhea in children with an age <5 years hospitalised for acute enteritis and to evidence the  prevalent clinical aspects in correlation of different etiology agents. METHODS:  A total of 402 children with acute diarrhea were examined between February 2003  and December 2006 in the Paediatric Department, Hospital of Sondrio. Fecal  samples were collected and was processed by routine microbiological and  biochemical tests. For all patients the clinical signs and symptoms at the  admission were evidenced. RESULTS: The major part of patients (310/402, 77.1%)  resulted infected by rotavirus, while among the remain 82 (22.9%) 40 resulted  infected by salmonella species and in 42 any bacterial agent was evidenced by  microbiological tests. Clinical signs of mild dehydration were observed in 13  children during the hospital stay (all infected by rotavirus), while any case of  metabolic acidosis, hypoglycaemia and hypovolemic shock was documented. Elevated  serum levels of uric acid were evidenced in 13/302 (4.3%) of patients with  rotavirus infection, while only 1/82 (1.2%) children rotavirus negative presented  a minimal increase of serum uric acid level. CONCLUSION: Our retrospective study  confirms the major epidemiological and clinical importance of rotavirus, as the  principal etiologic agent in hospitalised children affected by acute diarrhea  with an age <5 years. Also, we have evidenced a possible correlation between  rotavirus infection and hyperuricemia, probably connected with dehydration.
JO  - Minerva pediatrica
PB  - 
CY  - 
VL  - 62
IS  - 4
PG  - 347-351
SP  - 347
EP  - 351
AN  - 
DO  - 
UR  - 
NS  - 
N1  - 
ER  - 

TY  - JOUR
TI  - The indelible toll of enteric pathogens: Prevalence, clinical characterization, and seasonal trends in patients with acute community-acquired diarrhea in  disenfranchised communities.
AU  - Osman, Marwan
AU  - Kassem, Issmat I.
AU  - Dabboussi, Fouad
AU  - Cummings, Kevin J.
AU  - Hamze, Monzer
PY  - 2023
PD  - 2023
AB  - BACKGROUND: There is little information on the epidemiology of enteric pathogens in Lebanon, a low- and middle-income country that suffers from a myriad of public  health challenges. To address this knowledge gap, we aimed to assess the  prevalence of enteric pathogens, identify risk factors and seasonal variations,  and describe associations between pathogens among diarrheic patients in the  Lebanese community. METHODOLOGY AND PRINCIPAL FINDINGS: A multicenter  cross-sectional community-based study was conducted in the north of Lebanon.  Stool samples were collected from 360 outpatients suffering from acute diarrhea.  Based on fecal examination using the BioFire® FilmArray® Gastrointestinal Panel  assay, the overall prevalence of enteric infections was 86.1%. Enteroaggregative  Escherichia coli (EAEC) was the most frequently identified (41.7%), followed by  enteropathogenic E. coli (EPEC) (40.8%) and rotavirus A (27.5%). Notably, two  cases of Vibrio cholerae were identified, while Cryptosporidium spp. (6.9%) was  the most common parasitic agent. Overall, 27.7% (86/310) of the cases were single  infections, and the majority, 73.3% (224/310), were mixed infections.  Multivariable logistic regression models showed that enterotoxigenic E. coli  (ETEC) and rotavirus A infections were significantly more likely to occur in the  fall and winter compared to the summer. Rotavirus A infections significantly  decreased with age but increased in patients living in rural areas or suffering  from vomiting. We identified strong associations in the co-occurrence of EAEC,  EPEC, and ETEC infections and a higher percentage of rotavirus A and norovirus  GI/GII infections among EAEC-positive cases. CONCLUSIONS: Several of the enteric  pathogens reported in this study are not routinely tested in Lebanese clinical  laboratories. However, anecdotal evidence suggests that diarrheal diseases are on  the rise due to widespread pollution and the deterioration of the economy.  Therefore, this study is of paramount importance to identify circulating  etiologic agents and prioritize dwindling resources to control them and limit  outbreaks in the future.
JO  - PloS one
PB  - 
CY  - 
VL  - 18
IS  - 3
PG  - e0282844
SP  - e0282844
EP  - 
AN  - 
DO  - 10.1371/journal.pone.0282844
UR  - 
NS  - 
N1  - 
ER  - 

TY  - JOUR
TI  - Molecular Prevalence of Diarrheal Pathogens in Children with Acute Diarrhea in Southeastern Gabon.
AU  - Ndjangangoye, Nal Kennedy
AU  - Lekana-Douki, Sonia Etenna
AU  - Oyegue-Liabagui, Sandrine Lydie
AU  - Kouna, Lady Charlene
AU  - Ndong Ndong, Kerry Ance
AU  - Onanga, Richard
AU  - Lekana-Douki, Jean Bernard
PY  - 2023
PD  - 2023 Feb 27
AB  - Diarrheal diseases are a major cause of morbidity and mortality in infants and young children, particularly in sub-Saharan countries. In Gabon, there are few  data on the prevalence of diarrheal pathogens in children. The aim of this study  was to assess the prevalence of diarrheal pathogens in children with diarrhea in  southeastern Gabon. Stool samples (n = 284) from Gabonese children 0 to 15 years  of age with acute diarrhea were analyzed using polymerase chain reaction  targeting 17 diarrheal pathogens. At least one pathogen was detected in 75.7% of  samples (n = 215). Coinfection with multiple pathogens was observed in 44.7% of  patients (n = 127). Diarrheagenic Escherichia coli was the most commonly detected  pathogen (30.6%, n = 87), followed by adenovirus (26.4%, n = 75), rotavirus  (16.9%, n = 48), Shigella sp. (16.5%, n = 47), Giardia duodenalis (14.4%, n =  41), norovirus GII (7.0%, n = 20), sapovirus (5.6%, n = 16), Salmonella enterica  (4.9%, n = 14), astrovirus (4.6%, n = 13), Campylobacter jejuni/coli (4.6%, n =  13), bocavirus (2.8%, n = 8), and norovirus GI (2.8%, n = 8). Our study provides  useful information on the possible causes of diarrheal diseases affecting  children in southeastern Gabon. A similar study with a control group of healthy  children is needed to assess the burden of the disease attributed to each  pathogen.
JO  - The American journal of tropical medicine and hygiene
PB  - 
CY  - 
VL  - 
IS  - 
PG  - tpmd220378
SP  - tpmd220378
EP  - 
AN  - 
DO  - 10.4269/ajtmh.22-0378
UR  - 
NS  - 
N1  - 
ER  - 

TY  - JOUR
TI  - High Burden of Co-Infection with Multiple Enteric Pathogens in Children Suffering with Diarrhoea from Rural and Peri-Urban Communities in South Africa.
AU  - Potgieter, Natasha
AU  - Heine, Lee
AU  - Ngandu, Jean Pierre Kabue
AU  - Ledwaba, Solanka Ellen
AU  - Zitha, Tinyiko
AU  - Mudau, Lutendo Sylvia
AU  - Becker, Piet
AU  - Traore, Afsatou Ndama
AU  - Barnard, Tobias George
PY  - 2023
PD  - 2023 Feb 14
AB  - Infectious diarrhoea contributes to high morbidity and mortality in young children from sub-Saharan Africa. The aim of this study was to assess the  prevalence of single and multiple diarrhoeal-causing pathogen combinations in  children suffering from diarrhoea from rural and peri-urban communities in South  Africa. A total of 275 diarrhoea stool specimens were collected between 2014 and  2016 from Hospitals and Primary Health Care clinics. The BioFire(®) FilmArray(®)  Gastrointestinal panel was used to simultaneously detect 22 diarrhoea pathogens  (viruses, bacteria, parasites) known to cause diarrhoea. A total of 82% (226/275)  enteric pathogens were detected in the stool specimens. The two most detected  bacterial, viral and parasitic pathogens each included: EAEC (42%), EPEC (32%),  Adenovirus F40/41 (19%), Norovirus (15%), Giardia (8%) and Cryptosporidium (6%),  respectively. Single enteric pathogen infections were recorded in 24% (65/275)  specimens with EAEC, and Norovirus was found in 26% (17/65) and 14% (9/65) of the  specimens, respectively. Multiple enteric pathogen combinations were recorded in  59% (161/275) of the stool specimens with 53% (85/161) containing two pathogens,  22% (35/161) containing three pathogens and 25% (41/161) containing four or more  pathogens. The results from this study demonstrated the complex nature of  pathogen co-infections in diarrhoeal episodes which could have an impact on  treatment effectiveness.
JO  - Pathogens (Basel, Switzerland)
PB  - 
CY  - 
VL  - 12
IS  - 2
PG  - 
SP  - 
EP  - 
AN  - 
DO  - 10.3390/pathogens12020315
UR  - 
NS  - 
N1  - 
ER  - 

TY  - JOUR
TI  - Etiology of Acute Diarrheal Disease and Antimicrobial Susceptibility Pattern in Children Younger Than 5 Years Old in Nepal.
AU  - Shrestha, Sanjaya K.
AU  - Shrestha, Jasmin
AU  - Mason, Carl J.
AU  - Sornsakrin, Siriporn
AU  - Dhakhwa, Jyoti Ratna
AU  - Shrestha, Bhola Ram
AU  - Sakha, Bina
AU  - Rana, Jid Chani
AU  - Srijan, Apichai
AU  - Serichantalergs, Oralak
AU  - Sethabutr, Orntipa
AU  - Demons, Samandra
AU  - Bodhidatta, Ladaporn
PY  - 2023
PD  - 2023 Jan 11
AB  - Diarrhea is a common cause of morbidity and mortality among children younger than 5 years in developing countries. Children from 3 to 60 months of age were  recruited from two hospitals in Nepal- Bharatpur Hospital, Bharatpur, and Kanti  Children's Hospital, Kathmandu-in 2006 to 2009. Stool specimens collected from  1,200 children with acute diarrhea (cases) and 1,200 children without diarrhea  (control subjects) were examined for a broad range of enteropathogens by standard  microbiology, including microscopy, enzyme immunoassay for viral pathogens  (adenovirus, astrovirus, and rotavirus) and protozoa (Giardia, Cryptosporidium,  and Entamoeba histolytica), as well as by using reverse transcription real-time  polymerase for norovirus. Antimicrobial susceptibility testing was performed  using the disk diffusion method. Overall, rotavirus (22% versus 2%), norovirus  (13% versus 7%), adenovirus (3% versus 0%), Shigella (6% versus 1%),  enterotoxigenic Escherichia coli (8% versus 4%), Vibrio (7% versus 0%), and  Aeromonas (9% versus 3%) were identified significantly more frequently in cases  than control subjects. Campylobacter, Plesiomonas, Salmonella, and diarrheagenic  E. coli (enteropathogenic, enteroinvasive, enteroaggregative) were identified in  similar proportions in diarrheal and non-diarrheal stools. Campylobacter was  resistant to second-generation quinolone drugs (ciprofloxacin and norfloxacin),  whereas Vibrio and Shigella were resistant to nalidixic acid and  trimethoprim/sulfamethoxazole. This study documents the important role of  rotavirus and norovirus in acute diarrhea in children younger than 5 years,  followed by the bacteria Shigella, enterotoxigenic E. coli, Vibrio cholera, and  Aeromonas. Data on the prevalence and epidemiology of enteropathogens identify  potential pathogens for public health interventions, whereas pathogen antibiotic  resistance pattern data may provide guidance on choice of therapy in clinical  settings.
JO  - The American journal of tropical medicine and hygiene
PB  - 
CY  - 
VL  - 108
IS  - 1
PG  - 174-180
SP  - 174
EP  - 180
AN  - 
DO  - 10.4269/ajtmh.21-1219
UR  - 
NS  - 
N1  - 
ER  - 

TY  - JOUR
TI  - Multiplex PCR: Aid to more-timely and directed therapeutic intervention for patients with infectious gastroenteritis.
AU  - Montasser, Karim
AU  - Osman, Heba Ahmed
AU  - Abozaid, Hanan
AU  - Khalil, Haidy S.
AU  - Hatem Amer, Wesam
AU  - Sabry, Abeer M. M.
PY  - 2022
PD  - 2022 Oct 14
AB  - BACKGROUND: Multiplex PCR is a sensitive and rapid method compared with conventional methods. Therefore, we use multiplex PCR for the rapid detection of  the four major intestinal pathogens causing gastroenteritis (Shigella spp.,  Campylobacter spp., Aeromonas spp. and Enterohemorrhagic Escherichia coli [EHEC])  in stool specimens. MATERIALS AND METHODS: A prospective randomized study using  200 stool samples obtained from patients presented with acute gastroenteritis  during the study period (between February 2019 and December 2021). Bacteria in  stool samples were identified using conventional culture methods and multiplex  PCR for stool samples. RESULTS: The identified organisms using conventional  cultures; were Shigella (27%), Aeromonas species (10%) and EHEC (O157) (8%).  Using multiplex PCR. Shigella spp. was the most commonly identified pathogen  (detected in 40.5% of positive samples), followed by Aeromonas spp. (30%), EHEC  (20%) and Campylobacter species was only detected in (1%) of positive samples.  The diagnostic evaluation of multiplex PCR in relation to conventional method in  diagnosis of Shigella, EHEC and Aeromonas showed, sensitivity of 100% (for each),  specificity of 88.5%, 92.4%, 77.8% respectively. However, the diagnostic  evaluation of multiplex PCR in relation to conventional method in diagnosis of  Campylobacter showed specificity of 99% and NPV of 100%. CONCLUSIONS: Multiplex  PCR is an accurate and rapid method for detection of common intestinal pathogens  causing severe gastroenteritis. a rapid method that could be used in outbreaks  for diagnosis of the common enteric pathogens causing fatal gastroenteritis.
JO  - Medicine
PB  - 
CY  - 
VL  - 101
IS  - 41
PG  - e31022
SP  - e31022
EP  - 
AN  - 
DO  - 10.1097/MD.0000000000031022
UR  - 
NS  - 
N1  - Margaret Kosek (2023-09-14 04:30:05)(Select): adults 18-60y; Josh Colston (2023-08-25 11:35:04)(Select): between February 2019 and December 2021; 
ER  - 

TY  - JOUR
TI  - Rotavirus and adenovirus prevalence in patients with acute viral gastroenteritis in Denizli, Turkey, 2017-2021.
AU  - Öner, Sedef Zeliha
AU  - Kaleli, İlknur
AU  - Demi R, Melek
AU  - Mete, Ergun
AU  - Çalişkan, Ahmet
PY  - 2022
PD  - 2022 Aug
AB  - This study aims to determine retrospectively the prevalence of rotavirus and enteric adenovirus in patients with gastroenteritis symptoms and the distribution  of pathogens by gender, age, seasons, and years. The stool samples sent to  Pamukkale University Healthcare Research and Practice Hospital's Medical  Microbiology laboratory between January 2017 and December 2021 were evaluated for  rotavirus/adenovirus antigen positivity. Rotavirus and adenovirus antigens were  studied with the Rotavirus-Adenovirus Combo Rapid Cassette Test (Acro Biotech)  kit. Rotavirus was detected in 683 (8.2%) of the 8315 stool samples evaluated,  and 180 (2.2%) samples were positive for adenovirus. Coinfection was detected in  21 (0.25%) samples. Rotavirus was found at the highest rate in 2019 (p = 0.001).  The adenovirus was detected in 2020 at a lower rate than in other years  (p = 0.0001). The rotavirus was observed at a higher rate in 0-<3, 3-<6, and  6-<13 age groups and adenovirus was detected at a higher rate in 3-<6 and 6-<13  age groups compared to other age groups (p = 0.001, p = 0.003, respectively). The  highest rate of incidence of the rotavirus was found in spring and adenovirus in  winter. In the etiology of gastroenteritis, especially in children, adenovirus  and rotavirus should not be ignored in winter and spring. The prevalence of  rotavirus was observed to have decreased in 2020 and onwards, and the prevalence  of adenovirus decreased in 2020.
JO  - Journal of medical virology
PB  - 
CY  - 
VL  - 94
IS  - 8
PG  - 3857-3862
SP  - 3857
EP  - 3862
AN  - 
DO  - 10.1002/jmv.27834
UR  - 
NS  - 
N1  - 
ER  - 

TY  - JOUR
TI  - Age-specific spectrum of etiological pathogens for viral diarrhea among children in twelve consecutive winter-spring seasons (2009-2021) in China.
AU  - Wang, Gang
AU  - Zhao, Rui-Qiu
AU  - Tang, Xiang
AU  - Ren, Luo
AU  - Zhang, Yun-Fa
AU  - Ding, Heng
AU  - Li, Yue
AU  - Wang, Yu-Na
AU  - Li, Shuang
AU  - Zhang, Ling Yu
AU  - Liu, En-Mei
AU  - Xu, Hong-Mei
AU  - Zhang, Xiao-Ai
AU  - Liu, Wei
PY  - 2022
PD  - 2022 Aug
AB  - Viral diarrhea is one of the leading causes of morbidity and mortality in children. This study was conducted to disclose the etiological cause and  epidemiological features of viral diarrhea among children in China. From 2009 to  2021, active surveillance was performed on pediatric patients with acute diarrhea  and tested for five enteric viruses. Positive detection was determined in 65.56%  (3325/5072) patients and an age-specific infection pattern was observed. A  significantly higher positive rate was observed in 12-23-month-old children for  rotavirus (47.46%) and adenovirus (7.06%), while a significantly higher positive  rate was observed for norovirus (37.62%) in 6-11-month-old patients, and for  astrovirus (11.60%) and sapovirus (10.79%) in 24-47-month-old patients. A higher  positive rate of rotavirus in girls and norovirus in boys was observed only among  6-11 months of patients. We also observed more norovirus among patients from  rural areas in the 0-5- and 36-47-month groups and more rotavirus among those  from rural areas in the 12-23-month group. Diarrhea severity was greater for  rotavirus in the 6-23-month group and norovirus in the 6-11-month group.  Coinfections were observed in 29.26% (973/3325) of positive patients, and were  most frequently observed between rotavirus and others (89.31%). Our findings  could help the prediction, prevention, and potential therapeutic approaches to  viral diarrhea in children.
JO  - Journal of medical virology
PB  - 
CY  - 
VL  - 94
IS  - 8
PG  - 3840-3846
SP  - 3840
EP  - 3846
AN  - 
DO  - 10.1002/jmv.27790
UR  - 
NS  - 
N1  - 
ER  - 

TY  - JOUR
TI  - Intestinal Parasitic Infections Among Pediatric Patients in a Metropolitan City of Bangladesh With Emphasis on Cryptosporidiosis.
AU  - Nipa, Nusrat Jahan
AU  - Aktar, Nasima
AU  - Hira, Hasina M.
AU  - Akter, Farhana
AU  - Jahan, Dilshad
AU  - Islam, Salequl
AU  - Etando, Ayukafangha
AU  - Abdullah, Adnan
AU  - Chowdhury, Kona
AU  - Ahmad, Rahnuma
AU  - Haq, Ahsanul
AU  - Haque, Mainul
PY  - 2022
PD  - 2022 Jul
AB  - Introduction Gastrointestinal parasitic infections are one of the global health concerns in developing countries like Bangladesh. Among them, Cryptosporidium  spp. plays an essential role in causing diarrhea, malnutrition, and poor  cognitive function, especially in children. This study was conducted to identify  the frequency of Cryptosporidium cases and other parasitic agents.  Methods A  cross-sectional observational study was conducted among 219 hospitalized children  with diarrhea. The conventional microscopic technique was applied for parasitic  detection. Particular staining (modified Ziehl-Neelsen) procedure was performed  to identify oocysts of Cryptosporidium spp. A polymerase chain reaction (PCR) was  performed to determine the SSU rRNA and gp60 gene of Cryptosporidium.  Results  Cysts of Giardia duodenalis (2.3%), ova of Ascaris lumbricoides (1.4%,),  Trichuris trichiura (0.5%), and both A. lumbricoides and T. trichiura (0.9%) were  identified in samples through wet mount preparation. The distribution of  Cryptosporidium spp. as detected by the staining method and nested PCR was 1.4%  and 4.1%, respectively.  Conclusion Factors independently associated with  Cryptosporidium infection are unsafe water, lack of regular hand washing, and  insufficiency of exclusive breastfeeding. This study reports, presumably for the  first time, the detection of Cryptosporidium oocysts in Chattogram metropolitan  city of Bangladesh.
JO  - Cureus
PB  - 
CY  - 
VL  - 14
IS  - 7
PG  - e26927
SP  - e26927
EP  - 
AN  - 
DO  - 10.7759/cureus.26927
UR  - 
NS  - 
N1  - 
ER  - 

TY  - JOUR
TI  - Sapovirus, Norovirus and Rotavirus Detections in Stool Samples of Hospitalized Finnish Children With and Without Acute Gastroenteritis.
AU  - Pitkänen, Oskari
AU  - Markkula, Jukka
AU  - Hemming-Harlo, Maria
PY  - 2022
PD  - 2022 May 1
AB  - BACKGROUND: Sapovirus, norovirus and rotavirus are major causes of childhood acute gastroenteritis (AGE) globally. Asymptomatic infections of these viruses  have not been extensively studied. AIM: To examine the prevalence and the genetic  variations of sapovirus, norovirus and rotavirus in children with and without  symptoms of AGE. METHODS: We collected 999 stool samples from children under 16  years old from September 2009 to August 2011 at Tampere University Hospital,  Finland. In total 442 children (44%) had symptoms of AGE and 557 patients (56%)  had acute respiratory tract infection (ARTI) only. Samples were examined for  sapovirus, norovirus and rotavirus using reverse transcription-polymerase chain  reaction and the positive amplicons were sequenced. RESULTS: Totally 54% and 14%  of the patients in AGE and ARTI groups, respectively, tested positive. All  viruses were more frequently detected in AGE patients than in ARTI patients  (norovirus, 25% vs. 7.2%, respectively; rotavirus, 24% vs. 6.1%; sapovirus, 5.2%  vs. 1.4%). In ARTI patients, the cases were seen most frequently during the first  two years of life. Norovirus was the most detected pathogen in both groups with  genogroup GII covering ≥97% of norovirus strains. Sapovirus was mostly detected  in children under 18 months old without predominating genotype. Rotavirus was  often detected after recent rotavirus vaccination and 18% and 88% of the strains  were rotavirus vaccine-derived in AGE and ARTI groups, respectively. CONCLUSIONS:  We showed that the most common viruses causing gastroenteritis in children may be  found in the stools of an asymptomatic carrier which may function as a potential  reservoir for AGE.
JO  - The Pediatric infectious disease journal
PB  - 
CY  - 
VL  - 41
IS  - 5
PG  - e203-e207
SP  - e203
EP  - e207
AN  - 
DO  - 10.1097/INF.0000000000003493
UR  - 
NS  - 
N1  - 
ER  - 

TY  - JOUR
TI  - Intestinal Parasites in Children up to 14 Years Old Hospitalized with Diarrhea in Mozambique, 2014-2019.
AU  - Nhambirre, Ofélia Luís
AU  - Cossa-Moiane, Idalécia
AU  - Bauhofer, Adilson Fernando Loforte
AU  - Chissaque, Assucênio
AU  - Lobo, Maria Luisa
AU  - Matos, Olga
AU  - de Deus, Nilsa
PY  - 2022
PD  - 2022 Mar 14
AB  - Diarrhea remains a public health problem in Mozambique, even with control strategies being implemented. This analysis aimed to determine the proportion and  factors associated with intestinal parasitic infection (IPI) in children up to 14  years old with diarrheal disease, in the southern, central and northern regions  of Mozambique. A single diarrheal sample of 1424 children was collected in  hospitals and examined using the formol-ether concentration and modified  Ziehl−Neelsen techniques to identify intestinal parasites using optical  microscopy. Sociodemographic characteristics were obtained by questionnaires.  Descriptive statistics and cross-tabulation were performed, and p-values <0.05  were considered statistically significant. A single IPI was detected in 19.2%  (273/1424) of the children. Cryptosporidium spp. was the most common parasite  (8.1%; 115/1424). Polyparasitism was seen in 26.0% (71/273), with the  co-infection of Ascaris lumbricoides and Trichuris trichiura (26.8%; 19/71) being  the most common. Age and province were related to IPI (p-value < 0.05). The  highest occurrence of IPI was observed in the wet period (October to March), with  21.9% (140/640), compared to the dry period (April to September), with 16.9%  (131/776) (p-value = 0.017). Cryptosporidium spp. and the combination of A.  lumbricoides/T. trichiura were the main intestinal parasites observed in children  hospitalized with diarrhea in Mozambique.
JO  - Pathogens (Basel, Switzerland)
PB  - 
CY  - 
VL  - 11
IS  - 3
PG  - 
SP  - 
EP  - 
AN  - 
DO  - 10.3390/pathogens11030353
UR  - 
NS  - 
N1  - 
ER  - 

TY  - JOUR
TI  - Clinical and epidemiological features in hospitalized young children with acute gastroenteritis in Taiwan: A multicentered surveillance through 2014-2017.
AU  - Lin, Fang-Ju
AU  - Huang, Yi-Chuan
AU  - Huang, Yhu-Chering
AU  - Huang, Li-Min
AU  - Liu, Ching-Chuan
AU  - Chi, Hsin
AU  - Lin, Hsiao-Chuan
AU  - Ho, Yu-Huai
AU  - Wu, Fang-Tzy
AU  - Mu, Jung-Jung
AU  - Hsiung, Chao A.
AU  - Huang, Ching-Yi
AU  - Shih, Shu-Man
PY  - 2022
PD  - 2022 Feb
AB  - BACKGROUND/PURPOSE: Acute gastroenteritis (AGE) remains a significant health issue in children. The worldwide evolution of pediatric AGE pathogens had been  recorded since the introduction of rotavirus vaccine. Ten years after the  rotavirus vaccine was introduced to the private sectors in Taiwan, a nationwide  study was conducted to elucidate the epidemiological changes among major AGE  pathogens. METHODS: From January 2014 to December 2017, children younger than 5  years old, hospitalized with AGE at 10 hospitals across Taiwan were enrolled.  Stool specimens were tested for Salmonella spp., Campylobacter spp.,  Clostridiodes difficile, norovirus, and rotavirus by polymerase chain reaction  (PCR). The epidemiological and clinical information was collected. RESULTS:  Enteric pathogen were detected in 1983 (42.2%) of 4700 subjects, with Salmonella  spp. (12.5%) being the leading cause of AGE, followed by norovirus (11.2%),  rotavirus (8.7%), C. difficile (4.2%), Campylobacter spp. (1.0%), and a mixture  of at least 2 of 5 above-mentioned pathogens (4.6%). The case distributions  varied across different regions. In eastern Taiwan, rotavirus (21/131, 16.0%)  remained the most common pathogen detected. The rotavirus vaccine uptake rate is  significantly lower in patients with rotavirus AGE. Besides, rotavirus AGE  frequently occurred in children with foreign parent(s), Taiwanese indigenous  people, and those with the household monthly income < NT$ 60,000. CONCLUSION:  Salmonella spp. and norovirus were two major pathogens of pediatric AGE in Taiwan  during 2014-17. Providing low-to middle-income households with free rotavirus  vaccine nationwide and an industry-led act to reduce salmonellosis should be  considered by the authorities.
JO  - Journal of the Formosan Medical Association = Taiwan yi zhi
PB  - 
CY  - 
VL  - 121
IS  - 2
PG  - 519-528
SP  - 519
EP  - 528
AN  - 
DO  - 10.1016/j.jfma.2021.06.001
UR  - 
NS  - 
N1  - 
ER  - 

TY  - JOUR
TI  - Aetiological Characteristics of Infectious Diarrhea in Yantai City, Shandong Province, China in 2017.
AU  - Sun, Zhenlu
AU  - Xu, Jinjie
AU  - Niu, Peihua
AU  - Jin, Miao
AU  - Gao, Qiao
AU  - Zhang, Ruiqing
AU  - Wang, Ji
AU  - Zhang, Yong
AU  - Ma, Xuejun
PY  - 2022
PD  - 2022 Jan 23
AB  - This study aimed to analyse the pathogenic spectrum and epidemiological characteristics of infectious diarrhea in Yantai City, Shandong Province, China  and provide a reference for its prevention and control. A total of 713 stool  specimens collected within 3 days of diarrhea onset from January to December 2017  at secondary or higher hospitals in Yantai City were tested for 10 causative  pathogens, using real-time polymerase chain reaction (RT-PCR). The top two  rotaviruses and norovirus were analysed for typing and geographical distribution.  The total positive rate was 46.56% (332/713), and 268 of 713 specimens contained  at least one pathogen; 64 had at least two pathogens, accounting for 19.28% of  the positive specimens (64/332). The positivity rates of rotavirus (RV),  norovirus (NoVs) GI, norovirus (NoVs) GII, enterovirus universal (EV), enteric  adenoviruses (EAdV), sapovirus (SaV), astrovirus (Astv), Salmonella (SE),  Listeria monocytogenes (LiMo), and Vibrio parahaemolyticus (VP) were 20.06%  (143/713), 1.82% (13/713), 12.84% (89/713), 10.66% (76/713), 4.07% (29/713),  0.42% (3/713), 2.38% (17/713), 1.54% (11/713), 1.82% (13/713), and 1.54%  (11/713), respectively. Infectious diarrhea showed a high prevalence in young  children aged 1-5 years, accounting for 48.6% of the total number of cases.  Bacterial diarrhea was predominant in summer, and viral diarrhea was distributed  throughout the year, without a significant seasonal pattern. Rotavirus is  dominated by G9P, accounting for 81.82%, while norovirus is dominated by the GII  type and has diverse characteristics. The aetiology of infectious diarrhea in  Yantai is mainly viral, with RV, NoVs, EV, EAdV, and Astv being the most frequent  pathogens. Continuous surveillance of infectious diarrhea diseases can help us  understand its epidemiological and pathogenic characteristics, thereby taking  targeted preventive and control measures in different seasons.
JO  - Viruses
PB  - 
CY  - 
VL  - 14
IS  - 2
PG  - 
SP  - 
EP  - 
AN  - 
DO  - 10.3390/v14020216
UR  - 
NS  - Sun 2022
N1  - Josh Colston (2023-08-31 03:43:46)(Included): Merge with #76410; 
ER  - 

TY  - JOUR
TI  - Pathogenetic characteristics of infectious diarrhea in Yantai City, Shandong Province, 2018-2019.
AU  - Gao, Qiao
AU  - Liu, Hong
AU  - Yu, Weixia
AU  - Wang, Zhaolin
AU  - Yang, Ying
AU  - Guo, Kai
AU  - Sun, Zhenlu
PY  - 2023
PD  - 
AB  - BACKGROUND: Analysis of the pathogenic spectrum, epidemiological characteristics and molecular epidemiological features of important pathogens of infectious  diarrhea in Yantai City, Shandong Province, 2018-2019, were analyzed to provide a  reference basis for the prevention and control of infectious diarrhea. METHODS: A  total of 1514 stool specimens were collected within 3 days of the onset of  diarrhea in secondary or higher hospitals in Yantai from 2018-2019, and all  specimens were tested for the presence of seven major viruses and three major  bacteria by employing reverse transcription ploymeraer chain reaction (RT-PCR).  Population and seasonal analyses were also performed on positive samples for  infectious diarrhea. The top two ranked rotavirus and norovirus were focused on  genotyping and analysis of geographical distribution. RESULTS: The study showed  that the high prevalence of infectious diarrhea in Yantai, Shandong Province, for  two consecutive years in 2018 and 2019 was in young children aged 1-5 years,  accounting for 48.6% of the total number of cases. Viral diarrhea was distributed  throughout the year with no obvious seasonal distribution, while bacterial  diarrhea was predominant in summer. Of 1514 stool specimens, the total positive  rate of specimens was 43.92% (665/1514). One pathogen was detected in 507  specimens, two pathogens in 107 specimens, and three pathogens in 44 specimens,  with mixed infections accounting for 22.71% of positive specimens (151/665).  Viral diarrheal pathogens accounted for 93.23% (620/665) of positive samples. The  percentages of positive samples for Rotavirus (RV), Norovirus GI, Norovirus GII,  Enterovirus universal (EV), Enteroadenovirus (EAdV), Sapovirus (SaV), Astrovirus  (Astv), Salmonella (SE), Listeria monocytogenes (LiMo), and Vibrio  parahaemolyticus (VP) were 48.57%, 3.61%, 15.34%, and 10.68% of the total  positive samples. CONCLUSIONS: This study analyzed in detail the composition of  infectious diarrhea pathogen spectrum, pathogen alternation pattern, seasonal  distribution and population distribution of pathogens in Yantai City, Shandong  Province, 2018-2019, to provide a basis for improving relevant local preventive  measures and reducing the disease burden.
JO  - Front Public Health
PB  - 
CY  - 
VL  - 11
IS  - 
PG  - 1195118
SP  - 1195118
EP  - 
AN  - 
DO  - 10.3389/fpubh.2023.1195118
UR  - 
NS  - Sun 2022
N1  - Josh Colston (2023-08-31 03:43:46)(Included): Merge with #76410; 
ER  - 

TY  - JOUR
TI  - A major decrease in viral acute gastroenteritis in hospitalized Finnish children as rotavirus returns as the most detected pathogen.
AU  - Pitkänen, Oskari
AU  - Markkula, Jukka
AU  - Hemming-Harlo, Maria
PY  - 2022
PD  - 2022 Jan
AB  - INTRODUCTION: This study was performed to assess the prevalence and circulating genotypes of rotavirus, norovirus, and sapovirus in children. The results were  compared to those of previous surveillance studies covering the years 2006-2008,  2009-2011, and 2012-2014 with similar methodology and setting, encompassing the  start of universal vaccination with RotaTeq in 2009. METHODS: Stool samples were  collected from children aged <16 years with acute gastroenteritis at Tampere  University Hospital, Finland, from January 1, 2017 to December 31, 2018. The  samples were analysed using reverse transcription PCR and positive amplicons were  sequenced. RESULTS: A total of 178 stool samples were collected from 214  children. Rotavirus was detected in 56 (32%) stool samples, norovirus in 48  (27%), and sapovirus in 11 (6.3%). Rotavirus G9P[8] and G12P[8] were the most  detected genotypes in vaccinated and unvaccinated children. GII.4 comprised 96%  of the norovirus detections. CONCLUSIONS: The prevalence of all-cause acute  gastroenteritis in a hospital setting decreased by 51% compared to 2012-2014, and  by 88% compared to 2006-2008 . Rotavirus returned as the most common cause of  viral acute gastroenteritis in children, but the prevalence remains at a low  level. No considerable changes were seen in the genotyping results of norovirus  and sapovirus.
JO  - International journal of infectious diseases : IJID : official publication of the International Society for Infectious Diseases
PB  - 
CY  - 
VL  - 114
IS  - 
PG  - 273-278
SP  - 273
EP  - 278
AN  - 
DO  - 10.1016/j.ijid.2021.11.016
UR  - 
NS  - 
N1  - Josh Colston (2023-09-07 21:23:24)(Select): Check diarrhea definition; 
ER  - 

TY  - JOUR
TI  - Etiology of Diarrhea Requiring Hospitalization in Bangladesh by Quantitative Polymerase Chain Reaction, 2014-2018.
AU  - Taniuchi, Mami
AU  - Islam, Kamrul
AU  - Sayeed, Md Abu
AU  - Platts-Mills, James A.
AU  - Islam, Md Taufiqul
AU  - Khabir, Md Imam Ul
AU  - Rahman, Muntasir
AU  - Khan, Zahid Hasan
AU  - Begum, Yasmin Ara
AU  - Khanam, Farhana
AU  - Khan, Ashraful Islam
AU  - Liu, Jie
AU  - Houpt, Eric R.
AU  - Qadri, Firdausi
PY  - 2021
PD  - 2021 Nov 2
AB  - BACKGROUND: Diarrhea remains a major public health problem and characterization of its etiology is needed to prioritize interventions. However, most data are  from single-site studies of children. We tested samples from participants of any  age from 11 geographically diverse hospitals in Bangladesh to describe  pathogen-specific burdens of diarrhea. METHODS: We utilized 2 existing diarrhea  surveillance systems: a Nationwide network at 10 sentinel hospitals and at the  icddr,b hospital. We tested stools from enrolled participants and nondiarrheal  controls for enteropathogens using quantitative polymerase chain reaction and  calculated pathogen-specific attributable fractions (AFs) of diarrhea. RESULTS:  We analyzed 5516 patients with diarrhea and 735 controls. Overall, rotavirus had  the highest attributable burden of diarrhea (Nationwide AF, 17.7%; 95% confidence  interval [CI], 14.3-20.9%; icddr,b AF, 39.9%; 38.0-41.8%), followed by adenovirus  40/41 (Nationwide AF, 17.9%; 95% CI: 13.9-21.9%; icddr,b AF, 16.6%; 95% CI,  14.4-19.4%) and Vibrio cholerae (Nationwide AF, 10.2%; 95% CI, 9.1-11.3%; icddr,b  AF, 13.3%; 95% CI: 11.9-15.1%). Rotavirus was the leading pathogen in children 5 years old, but was  more geographically variable (coefficient of variation = 71.5%). Other  attributable pathogens included astrovirus, norovirus, Shigella, Salmonella,  ETEC, sapovirus, and typical EPEC. CONCLUSIONS: Rotavirus, adenovirus 40/41, and  V. cholerae were the leading etiologies of infectious diarrhea requiring  hospitalization in Bangladesh. Other pathogens were important in certain age  groups or sites.
JO  - Clinical infectious diseases : an official publication of the Infectious Diseases Society of America
PB  - 
CY  - 
VL  - 73
IS  - 9
PG  - e2493-e2499
SP  - e2493
EP  - e2499
AN  - 
DO  - 10.1093/cid/ciaa840
UR  - 
NS  - 
N1  - 
ER  - 

TY  - JOUR
TI  - Prevalence of diarrhoeal pathogens among children under five years of age with and without diarrhoea in Guinea-Bissau.
AU  - Mero, Sointu
AU  - Timonen, Suvi
AU  - Lääveri, Tinja
AU  - Løfberg, Sandra
AU  - Kirveskari, Juha
AU  - Ursing, Johan
AU  - Rombo, Lars
AU  - Kofoed, Poul-Erik
AU  - Kantele, Anu
PY  - 2021
PD  - 2021 Sep
AB  - BACKGROUND: Childhood diarrhoea, a major cause of morbidity and mortality in low-income regions, remains scarcely studied in many countries, such as  Guinea-Bissau. Stool sample drying enables later qPCR analyses of pathogens  without concern about electricity shortages. METHODS: Dried stool samples of  children under five years treated at the Bandim Health Centre in Bissau,  Guinea-Bissau were screened by qPCR for nine enteric bacteria, five viruses, and  four parasites. The findings of children having and not having diarrhoea were  compared in age groups 0-11 and 12-59 months. RESULTS: Of the 429 children- 228  with and 201 without diarrhoea- 96.9% and 93.5% had bacterial, 62.7% and 44.3%  viral, and 52.6% and 48.3% parasitic pathogen findings, respectively.  Enteroaggregarive Escherichia coli (EAEC; 60.5% versus 66.7%), enteropathogenic  E. coli (EPEC; 61.4% versus 62.7%), Campylobacter (53.2% versus 51.8%), and  enterotoxigenic E. coli (ETEC; 54.4% versus 44.3%) were the most common bacterial  pathogens. Diarrhoea was associated with enteroinvasive E. coli (EIEC)/Shigella  (63.3%), ETEC (54.4%), astrovirus (75.0%), norovirus GII (72.6%) and  Cryptosporidium (71.2%). The only pathogen associated with severe diarrhoea was  EIEC/Shigella (p<0.001). EAEC was found more frequent among the infants, and  EIEC/Shigella, Giardia duodenalis and Dientamoeba fragilis among the older  children. CONCLUSIONS: Stool pathogens proved common among all the children  regardless of them having diarrhoea or not.
JO  - PLoS neglected tropical diseases
PB  - 
CY  - 
VL  - 15
IS  - 9
PG  - e0009709
SP  - e0009709
EP  - 
AN  - 
DO  - 10.1371/journal.pntd.0009709
UR  - 
NS  - 
N1  - 
ER  - 

TY  - JOUR
TI  - Prevalence of Pathogens in Young Children Presenting to Hospital with Diarrhea from Lambaréné, Gabon.
AU  - Manouana, Gédéon Prince
AU  - Byrne, Natalie
AU  - Mbong Ngwese, Mirabeau
AU  - Nguema Moure, Alvyn
AU  - Hofmann, Philipp
AU  - Bingoulou Matsougou, Gedeon
AU  - Lotola Mougeni, Fabrice
AU  - Nnoh Dansou, Elsy
AU  - Agbanrin, Maradona Daouda
AU  - Mapikou Gouleu, Christiane Sidonie
AU  - Ategbo, Simon
AU  - Zinsou, Jeannot Fréjus
AU  - Adegbite, Bayode Romeo
AU  - Edoa, Jean Ronald
AU  - Kremsner, Peter Gottfried
AU  - Mordmüller, Benjamin
AU  - Eibach, Daniel
AU  - McCall, Matthew
AU  - Abraham, Alabi
AU  - Borrmann, Steffen
AU  - Adegnika, Ayola Akim
PY  - 2021
PD  - 2021 Jul 7
AB  - Diarrheal disease is the second most frequent cause of mortality in children younger than 5 years worldwide, causing more than half a million deaths each  year. Our knowledge of the epidemiology of potentially pathogenic agents found in  children suffering from diarrhea in sub-Saharan African countries is still  patchy, and thereby hinders implementation of effective preventative  interventions. The lack of cheap, easy-to-use diagnostic tools leads to mostly  symptomatic and empirical case management. An observational study with a total of  241 participants was conducted from February 2017 to August 2018 among children  younger than 5 years with diarrhea in Lambaréné, Gabon. Clinical and demographic  data were recorded, and a stool sample was collected. The samples were examined  using a commercial rapid immunoassay to detect Rotavirus/adenovirus, conventional  bacterial culture for Salmonella spp., and multiplex real-time PCR for  Cryptosporidium spp., Giardia lamblia, Cyclospora cayetanensis, enterotoxigenic  Escherichia coli (ETEC), and enteroinvasive Escherichia coli (EIEC)/Shigella. At  least one infectious agent was present in 121 of 241 (50%) samples. The most  frequently isolated pathogens were EIEC/Shigella and ETEC (54/179; 30.2% and  44/179; 24.6%, respectively), followed by G. lamblia (33/241; 13.7%),  Cryptosporidium spp. (31/241; 12.9%), and Rotavirus (23/241; 9.5%). Coinfection  with multiple pathogens was observed in 33% (40/121) of the positive cases with  EIEC/Shigella, ETEC, and Cryptosporidium spp. most frequently identified. Our  results provide new insight into the possible causes of diarrheal disease in the  Moyen-Ogooué region of Gabon and motivate further research on possible modes of  infection and targeted preventive measures.
JO  - The American journal of tropical medicine and hygiene
PB  - 
CY  - 
VL  - 105
IS  - 1
PG  - 254-260
SP  - 254
EP  - 260
AN  - 
DO  - 10.4269/ajtmh.20-1290
UR  - 
NS  - 
N1  - 
ER  - 

TY  - JOUR
TI  - Burden and etiology of moderate and severe diarrhea in children less than 5 years of age living in north and south of China: Prospective, population-based  surveillance.
AU  - Zhou, Hong-Lu
AU  - Bessey, Theresa
AU  - Wang, Song-Mei
AU  - Mo, Zhao-Jun
AU  - Barclay, Leslie
AU  - Wang, Jin-Xia
AU  - Zhang, Can-Jing
AU  - Ma, Jing-Chen
AU  - Qiu, Chao
AU  - Zhao, Gan
AU  - Li, Rong-Cheng
AU  - Zhao, Yu-Liang
AU  - Jiang, Baoming
AU  - Wang, Xuan-Yi
PY  - 2021
PD  - 2021 May 24
AB  - BACKGROUND: Diarrhea remains the leading cause of childhood illness in China. Better understanding of burden and etiology of diarrheal diseases is important  for development of effective prevention measures. METHODS: Population-based  diarrhea surveillance was conducted in Sanjiang (southern China) year-round and  Zhengding (northern China) in autumn/winter. Stool specimens were collected from  children < 5 years of age experiencing diarrhea. The TaqMan Array Card (TAC),  based on multiplex real-time PCR, was applied to detect multiple enteric  microbial agents simultaneously. Results using these methods were compared to  those derived from conventional PCR assays. RESULTS: During the study period,  6,380 children in Zhengding and 3,581 children in Sanjiang < 5 years of age  participated. Three hundred and forty (31.2%) and 279 (22.9%) diarrhea episodes  were identified as moderate-to-severe in the two counties, with incidence of 60.4  and 88.3 cases per 1,000 child-years in Zhengding and Sanjiang, respectively. The  five most frequently detected bacterial and viral agents in Sanjiang were  adenovirus, enterovirus, enteroaggregative Escherichia coli (EAEC), rotavirus,  and sapovirus all the year round, while the most common viral agents in Zhengding  were rotavirus, followed by astrovirus and adenovirus during the cool season.  Compared to conventional PCR assay, the average incremental detection via the TAC  method was twofold. CONCLUSION: Our study demonstrated high diversity and  prevalence of multiple major bacterial and viral agents, including rotavirus and  calicivirus, among children in China. Further studies are needed to define the  public health significance of neglected but frequently detected pathogens such as  EAEC, enterotoxigenic E. coli, Campylobacter, adenovirus, and enterovirus.
JO  - Gut pathogens
PB  - 
CY  - 
VL  - 13
IS  - 1
PG  - 33
SP  - 33
EP  - 
AN  - 
DO  - 10.1186/s13099-021-00428-2
UR  - 
NS  - 
N1  - 
ER  - 

TY  - JOUR
TI  - Etiological, epidemiological, and clinical features of acute diarrhea in China.
AU  - Wang, Li-Ping
AU  - Zhou, Shi-Xia
AU  - Wang, Xin
AU  - Lu, Qing-Bin
AU  - Shi, Lu-Sha
AU  - Ren, Xiang
AU  - Zhang, Hai-Yang
AU  - Wang, Yi-Fei
AU  - Lin, Sheng-Hong
AU  - Zhang, Cui-Hong
AU  - Geng, Meng-Jie
AU  - Zhang, Xiao-Ai
AU  - Li, Jun
AU  - Zhao, Shi-Wen
AU  - Yi, Zhi-Gang
AU  - Chen, Xiao
AU  - Yang, Zuo-Sen
AU  - Meng, Lei
AU  - Wang, Xin-Hua
AU  - Liu, Ying-Le
AU  - Cui, Ai-Li
AU  - Lai, Sheng-Jie
AU  - Liu, Meng-Yang
AU  - Zhu, Yu-Liang
AU  - Xu, Wen-Bo
AU  - Chen, Yu
AU  - Wu, Jian-Guo
AU  - Yuan, Zheng-Hong
AU  - Li, Meng-Feng
AU  - Huang, Liu-Yu
AU  - Li, Zhong-Jie
AU  - Liu, Wei
AU  - Fang, Li-Qun
AU  - Jing, Huai-Qi
AU  - Hay, Simon I.
AU  - Gao, George F.
AU  - Yang, Wei-Zhong
PY  - 2021
PD  - 2021 Apr 29
AB  - National-based prospective surveillance of all-age patients with acute diarrhea was conducted in China between 2009‒2018. Here we report the etiological,  epidemiological, and clinical features of the 152,792 eligible patients enrolled  in this analysis. Rotavirus A and norovirus are the two leading viral pathogens  detected in the patients, followed by adenovirus and astrovirus. Diarrheagenic  Escherichia coli and nontyphoidal Salmonella are the two leading bacterial  pathogens, followed by Shigella and Vibrio parahaemolyticus. Patients aged <5  years had higher overall positive rate of viral pathogens, while bacterial  pathogens were more common in patients aged 18‒45 years. A joinpoint analysis  revealed the age-specific positivity rate and how this varied for individual  pathogens. Our findings fill crucial gaps of how the distributions of  enteropathogens change across China in patients with diarrhea. This allows  enhanced identification of the predominant diarrheal pathogen candidates for  diagnosis in clinical practice and more targeted application of prevention and  control measures.
JO  - Nature communications
PB  - 
CY  - 
VL  - 12
IS  - 1
PG  - 2464
SP  - 2464
EP  - 
AN  - 
DO  - 10.1038/s41467-021-22551-z
UR  - 
NS  - Wang 2021
N1  - Josh Colston (2023-09-04 22:25:07)(Select): Data available as supplementary files; 
ER  - 

TY  - JOUR
TI  - Etiology of acute diarrhea in the elderly in China: A six-year observational study.
AU  - Zhang, Zike
AU  - Lai, Shengjie
AU  - Yu, Jianxing
AU  - Geng, Qibin
AU  - Yang, Wanqi
AU  - Chen, Yu
AU  - Wu, Jianguo
AU  - Jing, Huaiqi
AU  - Yang, Weizhong
AU  - Li, Zhongjie
PY  - 2017
PD  - 2017
AB  - Acute diarrhea leads to a substantial disease burden among the elderly worldwide. However, in the context of increasingly aging trend in China, the prevalence of  etiological agents among elderly diarrheal patients was undetermined. This study  aimed to explore the major enteropathogens of acute diarrhea among outpatients  older than 65 years in China, and also the epidemiological features of the  pathogens. Demographic and clinical data for acute diarrhea among outpatients  older than 65 years were collected from 213 participating hospitals from 2009 to  2014. Stool specimens were collected and tested for 13 enteric viruses and  bacteria. The proportion of outpatients positive for targeted pathogens was  analyzed by residential areas and seasonal patterns. Among the 7,725 patients  enrolled, 1,617 (20.9%)were positive for any one of the 13 study pathogens. The  predominant pathogen was norovirus (9.0%), followed by diarrheagenic Escherichia  coli (DEC) (5.5%), rotavirus (3.9%), non-typhoidal Salmonella (NTS) (2.9%), and  Shigella spp. (2.5%). The prevalence of Shigella spp. among rural patients (6.9%)  was higher than that among urban patients (1.6%) (p < 0.001), with opposite trend  for DEC (3.6% versus 5.9%, p = 0.007). An obvious seasonal pattern was observed  for major pathogens, with peak for norovirus in autumn, rotavirus in winter and  DEC, NTS, and Shigella spp. in summer. A wide variety of enteropathogens were  detected among the elderly with acute diarrhea in China, with norovirus and DEC  being the most commonly isolated pathogens. A strong seasonal pattern was  observed for major pathogens of acute diarrhea among the elderly.
JO  - PloS one
PB  - 
CY  - 
VL  - 12
IS  - 3
PG  - e0173881
SP  - e0173881
EP  - 
AN  - 
DO  - 10.1371/journal.pone.0173881
UR  - 
NS  - Wang 2021
N1  - Josh Colston (2023-09-04 22:25:07)(Select): Data available as supplementary files; 
ER  - 

TY  - JOUR
TI  - Etiology of diarrhea among children under the age five in China: Results from a five-year surveillance.
AU  - Yu, Jianxing
AU  - Jing, Huaiqi
AU  - Lai, Shengjie
AU  - Xu, Wenbo
AU  - Li, Mengfeng
AU  - Wu, Jianguo
AU  - Liu, Wei
AU  - Yuan, Zhenghong
AU  - Chen, Yu
AU  - Zhao, Shiwen
AU  - Wang, Xinhua
AU  - Zhao, Zhuo
AU  - Ran, Lu
AU  - Wu, Shuyu
AU  - Klena, John D.
AU  - Feng, Luzhao
AU  - Li, Fu
AU  - Ye, Xianfei
AU  - Qiu, Yanzi
AU  - Wang, Xin
AU  - Yu, Hongjie
AU  - Li, Zhongjie
AU  - Yang, Weizhong
PY  - 2015
PD  - 2015 Jul
AB  - OBJECTIVES: Diarrhea is a leading cause of morbidity and mortality for children, although sparse data is available on the etiology of diarrhea in China. This  study was conducted to determine main causes that underlie childhood diarrhea and  related diseases. METHOD: Surveillance data for diarrhea was collected from 213  participating hospitals between 2009 and 2013. These stool specimens, from  children aged 0-59 months, were then analyzed for a panel of etiological agents  consisting of 5 viruses, 8 bacteria and 3 protozoa. The proportion of children  who tested positive for each pathogen was calculated and seasonal patterns for  major organisms were determined. RESULTS: Pathogens were identified in 44.6% of  the 32,189 samples from children with diarrhea. The most commonly detected  pathogens were rotavirus (29.7% of cases), norovirus (11.8%), Diarrheagenic  Escherichia coli (DEC; 5.0%), adenovirus (4.8%), non-typhoidal Salmonella (NTS;  4.3%), and Shigella spp. (3.6%). A strong seasonal pattern was observed for these  organisms, including rotavirus (winter), norovirus (autumn), and DEC, NTS, and  Shigella (summer). CONCLUSION: A wide range of enteropathogens were detected in  this five-year surveillance study; rotavirus and norovirus were most common among  children under the age five. These findings should serve as robust evidence for  public health entities when planning and developing national intervention  programs in China.
JO  - The Journal of infection
PB  - 
CY  - 
VL  - 71
IS  - 1
PG  - 19-27
SP  - 19
EP  - 27
AN  - 
DO  - 10.1016/j.jinf.2015.03.001
UR  - 
NS  - Wang 2021
N1  - Josh Colston (2023-09-04 22:25:07)(Select): Data available as supplementary files; 
ER  - 

TY  - JOUR
TI  - Characteristics of diarrheagenic Escherichia coli among patients with acute diarrhea in China, 2009‒2018.
AU  - Zhou, Shi-Xia
AU  - Wang, Li-Ping
AU  - Liu, Meng-Yang
AU  - Zhang, Hai-Yang
AU  - Lu, Qing-Bin
AU  - Shi, Lu-Sha
AU  - Ren, Xiang
AU  - Wang, Yi-Fei
AU  - Lin, Sheng-Hong
AU  - Zhang, Cui-Hong
AU  - Geng, Meng-Jie
AU  - Zhang, Xiao-Ai
AU  - Zhu, Yu-Liang
AU  - Li, Zhong-Jie
AU  - Fang, Li-Qun
AU  - Liu, Wei
AU  - Yang, Wei-Zhong
PY  - 2021
PD  - 2021 Oct
AB  - Objectives To investigate the epidemiological features of diarrheagenic Escherichia coli (DEC) in patients with acute diarrhea in China. Methods An  active sentinel surveillance was performed in all-age patients with acute  diarrhea in China, 2009‒2018. DEC was isolated and identified by serological  assay and PCR from stool samples. Results DEC was determined in 6.68%  (6,119/91,651) of the patients, with higher positive rates among females than  among males (6.97% vs. 6.46%) and among 18‒59 years patients (7.88%) than among  other age groups. Five pathotypes were identified, the most prevalent was  enteroaggregative E. coli (EAEC), followed by enteropathogenic E. coli (EPEC),  and enterotoxigenic E. coli (ETEC). Pediatric patients <5 years had higher  positive rate of EAEC (2.07%), followed by EPEC (1.81%), and enterohemorrhagic E.  coli (EHEC) (0.31%), while the 18‒59 years patients had higher infection of ETEC  (2.36%). ETEC and EPEC were more frequently identified in urban than rural areas,  with age and gender adjusted positive rate of 1.68% vs. 1.14% respectively, and  1.77% vs. 1.55%, while EIEC and EHEC were more frequently identified in rural  areas. Conclusions These findings highlight the epidemiology features of DEC and  underscores the need for conducting DEC surveillance.
JO  - The Journal of infection
PB  - 
CY  - 
VL  - 83
IS  - 4
PG  - 424-432
SP  - 424
EP  - 432
AN  - 
DO  - 10.1016/j.jinf.2021.08.001
UR  - 
NS  - Wang 2021
N1  - Josh Colston (2023-09-04 22:25:07)(Select): Data available as supplementary files; 
ER  - 

TY  - JOUR
TI  - [Etiology of bacterial diarrhea in large cities, mid-sized/small cities and rural areas of China].
AU  - Qin, S.
AU  - Duan, R.
AU  - Jing, H. Q.
AU  - Wang, X.
PY  - 2018
PD  - 2018 May 10
AB  - Objective: To understand the etiological characteristics of bacterial diarrhea in different areas, including large cities, mid-sized/small cities and rural area,  in China. Methods: A cross-sectional surveillance was conducted in 17 provinces  of China from 2010 to 2014. The acute diarrhea outpatients were selected from  clinics or hospitals in large cities, mid-sized/small cities, including  rural-urban fringe zones, and rural areas. The demographical and clinical  characteristics of the patients were collected by using questionnaire, and stool  samples were taken from them for laboratory detection of 17 kinds of bacteria.  The differences in pathogen positive rates (PPR) and pathogen spectrum across the  cases from three-type areas were compared. The different infection risk in  different cases were analyzed with unconditional logistic regression model.  Results: In our study, we enrolled 9 253 cases from large cities, 5 138 cases  from rural areas and 13 683 cases from midsized/small cites. The pathogen with  largest differences in infection rate across the three-type areas was Shigella  (S.) flexneri (rural area: 5.81%, mid-sized/small city: 2.78%, large city:  0.46%), followed by Aeromonas (A.) hydrophila (rural area: 2.14%, mid-sized/small  city: 0.96%, large city: 0.48%). Compared with cases in large cities, the cases  in mid-sized/small cities and rural areas had higher infection risks for S.  flexneri (mid-sized/small city: OR=6.481, 95%CI: 4.666-9.002, rural area:  OR=11.304, 95%CI: 8.018-15.938) and A. hydrophila (mid-sized/small city:  OR=1.992, 95%CI:1.401-2.832, rural area: OR=4.083, 95%CI: 2.833-5.884). The  constituent ratio of diarrheagenic Escherichia coli and Salmonella increased with  the urbanization development, while the ratios of Shigella and A. hydrophila had  an opposite trend. S. sonnei (60.00%) was the predominant serogroup of Shigella  in urban infections, while S. flexneri (77.37%) was the predominant serogroup in  rural infections. Conclusion: The differences in pathogen spectrum of bacterial  diarrhea were obvious across large cities, mid-sized/small cities and rural areas  in China, especially the differences in the infection rates of S. flexneri and A.  hydrophila.
JO  - Zhonghua liu xing bing xue za zhi = Zhonghua liuxingbingxue zazhi
PB  - 
CY  - 
VL  - 39
IS  - 5
PG  - 651-655
SP  - 651
EP  - 655
AN  - 
DO  - 10.3760/cma.j.issn.0254-6450.2018.05.021
UR  - 
NS  - Wang 2021
N1  - Josh Colston (2023-09-04 22:25:07)(Select): Data available as supplementary files; 
ER  - 

TY  - JOUR
TI  - [Epidemiological characteristics of diarrheagenic Escherichia coli among diarrhea outpatients in China, 2012-2015].
AU  - Zhang, Z. K.
AU  - Lai, S. J.
AU  - Yu, J. X.
AU  - Yang, W. Q.
AU  - Wang, X.
AU  - Jing, H. Q.
AU  - Li, Z. J.
AU  - Yang, W. Z.
PY  - 2017
PD  - 2017 Apr 10
AB  - Objective: To understand the epidemiological characteristics of diarrheagenic Escherichia (E.) coli (DEC) among diarrhea outpatients in China. Methods:  Diarrhea surveillance program was conducted in outpatient and emergency  departments from 170 hospitals that under the sentinel programs in 27 provinces,  from 2012-2015. Clinical and epidemiological data regarding diarrhea patients  were collected, with fecal specimens sampled and tested for DEC in 92  network-connected laboratories. Results: Among all the 46 721 diarrhea cases,  7.7% of them appeared DEC positive in those with geographic heterogeneity. In 2  982 cases (6.4%) with available data on PCR subtypes of DEC, enteroaggregative E.  coli (EAEC, 1 205 cases, 40.4%) appeared the most commonly seen pathogens,  followed by enteropathogenic E. coli (EPEC, 815 cases, 27.3%), and  enterotoxigenic E.coli (ETEC, 653 cases, 21.9%). The highest positive rate of DEC  was observed in outpatients of 25-34 years old (10.1%), living in the warm  temperate zones (11.1%), and with mucous-like stool (9.4%). The positive rate of  DEC showed a strong seasonal pattern, with peaks in summer, for all the subtypes.  Conclusions: DEC seemed easy to be detected among diarrhea outpatients in China,  with EAEC, EPEC and ETEC the most commonly identified subtypes. Epidemiological  characteristics regarding the heterogeneities of DEC appeared different, in  regions, age groups and seasons. Long-term surveillance programs should be  strengthened to better understand the epidemiology of DEC, in China.
JO  - Zhonghua liu xing bing xue za zhi = Zhonghua liuxingbingxue zazhi
PB  - 
CY  - 
VL  - 38
IS  - 4
PG  - 419-423
SP  - 419
EP  - 423
AN  - 
DO  - 10.3760/cma.j.issn.0254-6450.2017.04.002
UR  - 
NS  - Wang 2021
N1  - Josh Colston (2023-09-04 22:25:07)(Select): Data available as supplementary files; 
ER  - 

TY  - JOUR
TI  - Genetic Diversity of Enteric Viruses in Children under Five Years Old in Gabon.
AU  - Manouana, Gédéon Prince
AU  - Nguema-Moure, Paul Alvyn
AU  - Mbong Ngwese, Mirabeau
AU  - Bock, C.-Thomas
AU  - Kremsner, Peter G.
AU  - Borrmann, Steffen
AU  - Eibach, Daniel
AU  - Mordmüller, Benjamin
AU  - Velavan, Thirumalaisamy P.
AU  - Niendorf, Sandra
AU  - Adegnika, Ayola Akim
PY  - 2021
PD  - 2021 Mar 24
AB  - Enteric viruses are the leading cause of diarrhea in children globally. Identifying viral agents and understanding their genetic diversity could help to  develop effective preventive measures. This study aimed to determine the  detection rate and genetic diversity of four enteric viruses in Gabonese children  aged below five years. Stool samples from children <5 years with (n = 177) and  without (n = 67) diarrhea were collected from April 2018 to November 2019.  Norovirus, astrovirus, sapovirus, and aichivirus A were identified using PCR  techniques followed by sequencing and phylogenetic analyses. At least one viral  agent was identified in 23.2% and 14.9% of the symptomatic and asymptomatic  participants, respectively. Norovirus (14.7%) and astrovirus (7.3%) were the most  prevalent in children with diarrhea, whereas in the healthy group norovirus (9%)  followed by the first reported aichivirus A in Gabon (6%) were predominant. The  predominant norovirus genogroup was GII, consisting mostly of genotype  GII.P31-GII.4 Sydney. Phylogenetic analysis of the 3CD region of the aichivirus A  genome revealed the presence of two genotypes (A and C) in the study cohort.  Astrovirus and sapovirus showed a high diversity, with five different astrovirus  genotypes and four sapovirus genotypes, respectively. Our findings give new  insights into the circulation and genetic diversity of enteric viruses in  Gabonese children.
JO  - Viruses
PB  - 
CY  - 
VL  - 13
IS  - 4
PG  - 
SP  - 
EP  - 
AN  - 
DO  - 10.3390/v13040545
UR  - 
NS  - Manouana 2021
N1  - 
ER  - 

TY  - JOUR
TI  - Molecular surveillance and genetic divergence of rotavirus A antigenic epitopes in Gabonese children with acute gastroenteritis.
AU  - Manouana, Gédéon Prince
AU  - Niendorf, Sandra
AU  - Tomazatos, Alexandru
AU  - Mbong Ngwese, Mirabeau
AU  - Nzamba Maloum, Moustapha
AU  - Nguema Moure, Paul Alvyn
AU  - Bingoulou Matsougou, Gedeon
AU  - Ategbo, Simon
AU  - Rossatanga, Elie Gide
AU  - Bock, C. Thomas
AU  - Borrmann, Steffen
AU  - Mordmüller, Benjamin
AU  - Eibach, Daniel
AU  - Kremsner, Peter G.
AU  - Velavan, Thirumalaisamy P.
AU  - Adegnika, Ayola Akim
PY  - 2021
PD  - 2021 Nov
AB  - BACKGROUND: Rotavirus A (RVA) causes acute gastroenteritis in children <5 years of age in sub-Saharan Africa. In this study, we described the epidemiology and  genetic diversity of RVA infecting Gabonese children and examined the antigenic  variability of circulating strains in relation to available vaccine strains to  maximize the public health benefits of introducing rotavirus vaccine through the  Expanded Programme on Immunization (EPI) in Gabon. METHODS: Stool samples were  collected consecutively between April 2018 and November 2019 from all  hospitalized children <5 years with gastroenteritis and community controls  without gastroenteritis. Children were tested for rotavirus A by quantitative  RT-PCR and subsequently sequenced to identify circulating rotavirus A genotypes  in the most vulnerable population. The VP7 and VP4 (VP8*) antigenic epitopes were  mapped to homologs of vaccine strains to assess structural variability and  potential impact on antigenicity. FINDINGS: Infections were mostly acquired  during the dry season. Rotavirus A was detected in 98/177 (55%) hospitalized  children with gastroenteritis and 14/67 (21%) of the control children. The most  common RVA genotypes were G1 (18%), G3 (12%), G8 (18%), G9 (2%), G12 (25%), with  G8 and G9 reported for the first time in Gabon. All were associated either with  P[6] (31%) or P[8] (38%) genotypes. Several non-synonymous substitutions were  observed in the antigenic epitopes of VP7 (positions 94 and 147) and VP8*  (positions 89, 116, 146 and 150), which may modulate the elicited immune  responses. INTERPRETATION: This study contributes to the epidemiological  surveillance of rotavirus A required before the introduction of rotavirus  vaccination in the EPI for Gabonese children.
JO  - EBioMedicine
PB  - 
CY  - 
VL  - 73
IS  - 
PG  - 103648
SP  - 103648
EP  - 
AN  - 
DO  - 10.1016/j.ebiom.2021.103648
UR  - 
NS  - Manouana 2021
N1  - 
ER  - 

TY  - JOUR
TI  - [Molecular detection of gastrointestinal pathogens among children under 5 years old with diarrhea in a hospital center for rotavirus sentinel surveillance in  Chile].
AU  - Poulain, Carolina
AU  - Galeno, Héctor
AU  - Loayza, Sergio
AU  - Vergara, Natalia
AU  - Valdivieso, Francisca
AU  - Coria, Paulina
AU  - Sotomayor, Viviana
AU  - Simian, María Elvira
AU  - Acevedo, Johanna
AU  - Farfán, Mauricio J.
PY  - 2021
PD  - 2021 Feb
AB  - BACKGROUND: Infectious diarrhea is still a major problem in public health, especially in children under 5 years of age. The identification of the etiologic  agent is important for the clinical management of the diarrhea episode and, from  the epidemiological point of view, to implement control measures. AIM: To  determine the presence of gastrointestinal pathogens in children under five years  of age with diarrhea in a Chilean rotavirus surveillance center. METHODS:  Observational study in children under five years of age who were hospitalized for  diarrhea at the Dr. Luis Calvo Mackenna Hospital from December 2015 to December  2019. Molecular detection was performed using the FilmArray gastrointestinal  (FilmArray GI®) panel. RESULTS: We analyzed 493 diarrheal stool samples of  children, 427 samples (87%) were positive and 66 samples (13%) were negative. Of  positive samples, 174 samples (41%) and 253 samples (59%) were positive for one  or more pathogen, respectively. In children under one year and the group between  one and four years there was a predominance of infections caused by enteric  virus. Rotavirus and norovirus were the most common virus in both age groups. The  most frequent bacteria were EPEC (27%), C. difficile (17%), EAEC (14%) and  Campylobacter (9%). In parasites, Giardia lamblia and Cryptosporidium were  identified, in 3% and 1% of the total samples, respectively. CONCLUSIONS: The  molecular detection system used allowed an increase in the detection of  enteropathogens in children under five years of age. The information generated by  this type of surveillance could help to characterize the episodes of diarrhea in  the population and might be a tool to technically advise the authorities in the  decision-making process for the implementation of control measures.
JO  - Revista chilena de infectologia : organo oficial de la Sociedad Chilena de Infectologia
PB  - 
CY  - 
VL  - 38
IS  - 1
PG  - 54-60
SP  - 54
EP  - 60
AN  - 
DO  - 10.4067/S0716-10182021000100054
UR  - 
NS  - 
N1  - 
ER  - 

TY  - JOUR
TI  - Virus Etiology, Diversity and Clinical Characteristics in South African Children Hospitalised with Gastroenteritis.
AU  - Rossouw, Esmari
AU  - Brauer, Marieke
AU  - Meyer, Pieter
AU  - du Plessis, Nicolette M.
AU  - Avenant, Theunis
AU  - Mans, Janet
PY  - 2021
PD  - 2021 Jan 30
AB  - BACKGROUND: Viral gastroenteritis remains a major cause of hospitalisation in young children. This study aimed to determine the distribution and diversity of  enteric viruses in children ≤5 years, hospitalised with gastroenteritis at  Kalafong Provincial Tertiary Hospital, Pretoria, South Africa, between July 2016  and December 2017. METHODS: Stool specimens (n = 205) were screened for norovirus  GI and GII, rotavirus, sapovirus, astrovirus and adenovirus by multiplex RT-PCR.  HIV exposure and FUT2 secretor status were evaluated. Secretor status was  determined by FUT2 genotyping. RESULTS: At least one gastroenteritis virus was  detected in 47% (96/205) of children. Rotavirus predominated (46/205), followed  by norovirus (32/205), adenovirus (15/205), sapovirus (9/205) and astrovirus  (3/205). Norovirus genotypes GI.3, GII.2, GII.3, GII.4, GII.7, GII.12, GII.21,  and rotavirus strains G1P[8], G2P[4], G2P[6], G3P[4], G3P[8], G8P[4], G8P[6],  G9P[6], G9P[8] and sapovirus genotypes GI.1, GI.2, GII.1, GII.4, GII.8 were  detected; norovirus GII.4[P31] and rotavirus G3P[4] predominated. Asymptomatic  norovirus infection (GI.3, GI.7, GII.4, GII.6, GII.13) was detected in 22% of 46  six-week follow up stools. HIV exposure (30%) was not associated with more  frequent or severe viral gastroenteritis hospitalisations compared to unexposed  children. Rotavirus preferentially infected secretor children (p = 0.143) and  norovirus infected 78% secretors and 22% non-secretors. CONCLUSION: Rotavirus was  still the leading cause of gastroenteritis hospitalisations, but norovirus caused  more severe symptoms.
JO  - Viruses
PB  - 
CY  - 
VL  - 13
IS  - 2
PG  - 
SP  - 
EP  - 
AN  - 
DO  - 10.3390/v13020215
UR  - 
NS  - 
N1  - 
ER  - 

TY  - JOUR
TI  - Epidemiological Trends of Five Common Diarrhea-Associated Enteric Viruses Pre- and Post-Rotavirus Vaccine Introduction in Coastal Kenya.
AU  - Lambisia, Arnold W.
AU  - Onchaga, Sylvia
AU  - Murunga, Nickson
AU  - Lewa, Clement S.
AU  - Nyanjom, Steven Ger
AU  - Agoti, Charles N.
PY  - 2020
PD  - 2020 Aug 15
AB  - Using real-time RT-PCR, we screened stool samples from children aged <5 years presenting with diarrhea and admitted to Kilifi County Hospital, coastal Kenya,  pre- (2003 and 2013) and post-rotavirus vaccine introduction (2016 and 2019) for  five viruses, namely rotavirus group A (RVA), norovirus GII, adenovirus,  astrovirus and sapovirus. Of the 984 samples analyzed, at least one virus was  detected in 401 (40.8%) patients. Post rotavirus vaccine introduction, the  prevalence of RVA decreased (23.3% vs. 13.8%, p < 0.001) while that of norovirus  GII increased (6.6% vs. 10.9%, p = 0.023). The prevalence of adenovirus,  astrovirus and sapovirus remained statistically unchanged between the two  periods: 9.9% vs. 14.2%, 2.4% vs. 3.2 %, 4.6% vs. 2.6%, (p = 0.053, 0.585 and  0.133), respectively. The median age of diarrhea cases was higher post vaccine  introduction (12.5 months, interquartile range (IQR): 7.9-21 vs. 11.2 months  pre-introduction, IQR: 6.8-16.5, p < 0.001). In this setting, RVA and adenovirus  cases peaked in the dry months while norovirus GII and sapovirus peaked in the  rainy season. Astrovirus did not display clear seasonality. In conclusion,  following rotavirus vaccine introduction, we found a significant reduction in the  prevalence of RVA in coastal Kenya but an increase in norovirus GII prevalence in  hospitalized children.
JO  - Pathogens (Basel, Switzerland)
PB  - 
CY  - 
VL  - 9
IS  - 8
PG  - 
SP  - 
EP  - 
AN  - 
DO  - 10.3390/pathogens9080660
UR  - 
NS  - 
N1  - 
ER  - 

TY  - JOUR
TI  - Incidence of Bacterial Enteropathogens among Diarrhea Patients from Tribal Areas of Odisha.
AU  - Nayak, Smruti Ranjan
AU  - Nayak, Ashish Kumar
AU  - Biswal, Bhagya Laxmi
AU  - Jena, Rudra Prasad
AU  - Samal, Surya Kanta
AU  - Pal, Bibhuti Bhusan
PY  - 2020
PD  - 2020 Jul 22
AB  - Infectious diarrheal diseases remain a leading cause of morbidity and mortality in developing and underdeveloped countries. The present study documented the  etiology of bacterial enteropathogens in three tribal districts of Odisha from  July 2010 to September 2013. A total of 1427 rectal swabs were collected and  bacteriologically analyzed by following standard procedure. Among the 930 (65.2%)  culture positive samples, Escherichia coli (E. coli) constituted 636 (44.6%);  Vibrio cholerae (V. cholerae) O1, 146 (10.2%); Salmonella species (spp.), 10  (0.7%); Shigella spp., 79 (5.5%); and Aeromonas spp., 59 (4.1%). Of the 729  environmental water samples taken from river, open well, Nala (a small stream),  and Chua (a shallow pit on a river bed), 14 (1.9%) contained non-O1/non-O139 V.  cholerae and 13 (1.8%) had V. cholerae O1 strains. An analysis of the  demographics showed that people in the 14 to 40-year age group were highly  susceptible to diarrhea caused by V. cholerae which occurred mainly during the  rainy and post-rainy seasons. All enteropathogens were multidrug-resistant and  found throughout the study period. The V. cholerae strains isolated were El Tor  variants carrying the classical, El Tor, and Haitian cholera toxin subunit B  (ctxB) genes. The classical ctxB was the dominant allele, and the prevalence of  the Haitian ctxB allele increased during the test period. These findings indicate  that active surveillance is needed to monitor the changing antibiotic resistance  patterns of V. cholerae serogroups and biotypes present in this region.
JO  - Japanese journal of infectious diseases
PB  - 
CY  - 
VL  - 73
IS  - 4
PG  - 263-267
SP  - 263
EP  - 267
AN  - 
DO  - 10.7883/yoken.JJID.2019.407
UR  - 
NS  - 
N1  - 
ER  - 

TY  - JOUR
TI  - Molecular and Epidemiologic Analysis of Diarrheal Pathogens in Children With Acute Gastroenteritis in Bangladesh During 2014-2019.
AU  - Sharif, Nadim
AU  - Nobel, Nasir Uddin
AU  - Sakib, Najmuj
AU  - Liza, Syeda Moriam
AU  - Khan, Shafia Tasnim
AU  - Billah, Baki
AU  - Parvez, Anowar Khasru
AU  - Haque, Aynul
AU  - Talukder, Ali Azam
AU  - Dey, Shuvra Kanti
PY  - 2020
PD  - 2020 Jul
AB  - BACKGROUND: Diarrheal disease is one of the leading causes of childhood morbidity and mortality in the 21st century in developing countries. Mainly infants and  young children develop diarrheal diseases. This study aims to determine the  incidence of diarrheal pathogens in children in Bangladesh. METHODS: During 2014  to 2019, 387 fecal specimens were collected from children with diarrhea in  Bangladesh. Bacterial pathogens were detected by conventional bacteriologic,  biochemical and molecular sequence analysis methods. DNA virus and RNA virus  (diarrheal viruses) were detected using polymerase chain reaction and reverse  transcriptase polymerase chain reaction, respectively and confirmed by molecular  sequence analysis. RESULTS: Bacterial infections were detected in 39.27% (152 of  387) of the stool samples. Escherichia coli was the most prevalent (17.3%)  followed by Vibrio cholerae (13.5%), Salmonella spp. (4.9%) and Shigella spp.  (3.6%). From 387 fecal specimens tested, 42.4% (164 of 387) were positive for  viral infections. Rotavirus was the most prevalent (26.3%), followed by  adenovirus (5.7%), norovirus (5.4%) and human bocavirus (4.9%). Dual infection  between rotavirus and E. coli accounted for the largest portion of coinfection  (48%). Diarrhea (77%) and abdominal pain (65%) were most common followed by  vomiting (63%), fever (43%) and dehydration (39%). E. coli and V. cholerae were  most resistant against ciprofloxacin (62.7%) and tetracycline (88.5%). qnrA and  sul4 resistance genes were isolated from these pathogens. CONCLUSIONS: Data from  this study underline the high incidence of diarrheal pathogens and presence of  antibiotics resistance genes in a pediatric population in Bangladesh.
JO  - The Pediatric infectious disease journal
PB  - 
CY  - 
VL  - 39
IS  - 7
PG  - 580-585
SP  - 580
EP  - 585
AN  - 
DO  - 10.1097/INF.0000000000002637
UR  - 
NS  - 
N1  - 
ER  - 

TY  - JOUR
TI  - Group A Rotavirus Detection and Genotype Distribution before and after Introduction of a National Immunisation Programme in Ireland: 2015-2019.
AU  - Yandle, Zoe
AU  - Coughlan, Suzie
AU  - Dean, Jonathan
AU  - Tuite, Gráinne
AU  - Conroy, Anne
AU  - De Gascun, Cillian F.
PY  - 2020
PD  - 2020 Jun 7
AB  - Immunisation against rotavirus infection was introduced into Ireland in December 2016. We report on the viruses causing gastroenteritis before (2015-2016) and  after (2017-2019) implementation of the Rotarix vaccine, as well as changes in  the diversity of circulating rotavirus genotypes. Samples from patients aged ≤ 5  years (n = 11,800) were received at the National Virus Reference Laboratory,  Dublin, and tested by real-time RT-PCR for rotavirus, Rotarix, norovirus,  sapovirus, astrovirus, and enteric adenovirus. Rotavirus genotyping was performed  either by multiplex or hemi-nested RT-PCR, and a subset was characterised by  sequence analysis. Rotavirus detection decreased by 91% in children aged 0-12  months between 2015/16 and 2018/19. Rotarix was detected in 10% of those eligible  for the vaccine and was not found in those aged >7 months. Rotavirus typically  peaks in March-May, but following vaccination, the seasonality became less  defined. In 2015-16, G1P[8] was the most common genotype circulating; however, in  2019 G2P[4] was detected more often. Following the introduction of Rotarix, a  reduction in numbers of rotavirus infections occurred, coinciding with an  increase in genotype diversity, along with the first recorded detection of an  equine-like G3 strain in Ireland.
JO  - Pathogens (Basel, Switzerland)
PB  - 
CY  - 
VL  - 9
IS  - 6
PG  - 
SP  - 
EP  - 
AN  - 
DO  - 10.3390/pathogens9060449
UR  - 
NS  - Yandle 2020
N1  - 
ER  - 

TY  - JOUR
TI  - Indirect impact of rotavirus vaccination on viral causes of acute gastroenteritis in the elderly.
AU  - Yandle, Z.
AU  - Coughlan, S.
AU  - Dean, J.
AU  - Hare, D.
AU  - De Gascun, C. F.
PY  - 2021
PD  - 2021 Apr
AB  - BACKGROUND: Rotavirus is considered a childhood infection causing acute gastroenteritis however, it also causes disease in adults which may be  underestimated due to less frequent testing in this age-group. OBJECTIVES: To  determine if paediatric rotavirus vaccination, introduced into Ireland in  December 2016, affected the viral aetiology in those aged ≥65 yrs presenting with  gastroenteritis in the pre- and post-vaccination years. Additionally, rotavirus  genotypes in this age-group will be described. METHODS: Faecal samples from 2015  to 2019 for the investigation of gastroenteritis were tested by real-time (RT-)  PCR for norovirus, adenovirus, rotavirus, Rotarix, astrovirus and sapovirus.  Rotaviruses were genotyped by multiplex real-time RT-PCR or hemi-nested RT-PCR  and a proportion confirmed by sequencing. RESULTS: 22,593 samples from adults  aged ≥65 yrs were tested and 2566 (11 %) had ≥1 virus detected. Of 2566 positive  samples, norovirus was detected in 82 %, rotavirus 9 %, sapovirus 6 %, astrovirus  3 % and adenovirus 1 %. Rotavirus and norovirus infections decreased between pre  and post-vaccine year groups p < 0.001, whereas sapovirus, astrovirus and  adenovirus remained unchanged. Between 2015-16 and 2018-19, G2P[4] increased and  G4P[8] decreased, p < 0.001. In 2015-2019 there were 37 rotavirus outbreaks. Five  geriatric outbreaks were genotyped and caused by G4P[8] (n = 1), G1P[8] (n = 1),  G2P[4] (n = 2) and G12P[8] (n = 1). CONCLUSION: Rotavirus causes acute  gastroenteritis in older people. Paediatric vaccination may have contributed to a  decline in infections in the elderly; nevertheless, rotavirus continued to  circulate in older people following vaccine introduction. Genotype distribution  changed between the pre- and post-vaccine era however genotypes in outbreak and  endemic settings were comparable.
JO  - Journal of clinical virology : the official publication of the Pan American Society for Clinical Virology
PB  - 
CY  - 
VL  - 137
IS  - 
PG  - 104780
SP  - 104780
EP  - 
AN  - 
DO  - 10.1016/j.jcv.2021.104780
UR  - 
NS  - Yandle 2020
N1  - 
ER  - 

TY  - JOUR
TI  - Clinical Characteristics of Campylobacter Enterocolitis in Korean Adults: A Retrospective Study at a Single Center.
AU  - Yoo, Minseok
AU  - Chung, Sook Hee
AU  - Park, Young Sook
AU  - Oh, Il Hwan
AU  - Chae, Won Young
AU  - Kim, Soo Hyung
AU  - Lee, Ki Young
AU  - Song, Chi Woo
AU  - Son, Byoung Kwan
AU  - Kim, Seong Hwan
AU  - Jo, Young Kwan
AU  - Jung, Kwang Hyun
AU  - Lee, Hyo Young
AU  - Chae, Jeong Don
PY  - 2020
PD  - 2020 Apr 25
AB  - BACKGROUND/AIMS: Although the diarrheal disease caused by Campylobacter bacteria has been continuously increasing in Korea, there has been limited study on the  clinical aspects of Campylobacter enteritis in adults in Korea. The purpose of  this study was to analyze the clinical features and characteristics of adult  patients with Campylobacter enteritis. METHODS: This retrospective study included  patients diagnosed with Campylobacter enterocolitis at Nowon Eulji University  Hopsital between January 2016 and December 2017. Campylobacter enterocolitis was  diagnosed through polymerase chain reaction of stools from patients with acute  diarrhea. RESULTS: Among 630 hospitalized patients with acute diarrhea,  Campylobacter enterocolitis was diagnosed in 88 patients (14.0%). The mean age  was 37.9±19.1 years. Campylobacter enterocolitis was most prevalent in the summer  (52 patients, 59.1%). Patients exhibited more than 10 times of diarrhea in 36  (40.9%), high fever above 39°C in 19 (21.59%), and abdominal pain above 5 points  on the numeric rating scale in 23 (26.14%) cases. In abdominal CT scan,  pancolitis was found in 58 patients (65.9%). Small intestine was involved in 37  patients (42.4%). Mean CRP was 10.14 mg/dL (range 0.72-32.27 mg/dL). The duration  of diarrhea after antibiotics treatment was 2.34±1.51 days in the ciprofloxacin  treatment group and 2.26±1.71 days in the 3rd cephalosporin treatment group.  CONCLUSIONS: Campylobacter enterocolitis was common during summer. Commonly  healthy young adults were hospitalized due to severe symptoms of Campylobacter  enterocolitis. Whole colon and small bowel were frequently involved. Most  patients were treated with antibiotics, and the efficacy of 3rd cephalosporin  treatment was not inferior to that of ciprofloxacin treatment.
JO  - The Korean journal of gastroenterology = Taehan Sohwagi Hakhoe chi
PB  - 
CY  - 
VL  - 75
IS  - 4
PG  - 188-197
SP  - 188
EP  - 197
AN  - 
DO  - 10.4166/kjg.2020.75.4.188
UR  - 
NS  - 
N1  - Josh Colston (2023-12-13 01:11:00)(Select): Screened by Korean-speaker and judged to be eligible.; 
ER  - 

TY  - JOUR
TI  - Impact of Water Quality, Sanitation, Handwashing, and Nutritional Interventions on Enteric Infections in Rural Zimbabwe: The Sanitation Hygiene Infant Nutrition  Efficacy (SHINE) Trial.
AU  - Rogawski McQuade, Elizabeth T.
AU  - Platts-Mills, James A.
AU  - Gratz, Jean
AU  - Zhang, Jixian
AU  - Moulton, Lawrence H.
AU  - Mutasa, Kuda
AU  - Majo, Florence D.
AU  - Tavengwa, Naume
AU  - Ntozini, Robert
AU  - Prendergast, Andrew J.
AU  - Humphrey, Jean H.
AU  - Liu, Jie
AU  - Houpt, Eric R.
PY  - 2020
PD  - 2020 Mar 28
AB  - BACKGROUND: We assessed the impact of water, sanitation, and hygiene (WASH) and infant and young child feeding (IYCF) interventions on enteric infections in the  Sanitation Hygiene Infant Nutrition Efficacy (SHINE) trial in rural Zimbabwe.  METHODS: We tested stool samples collected at 1, 3, 6, and 12 months of age and  during diarrhea using quantitative molecular diagnostics for 29 pathogens. We  estimated the effects of the WASH, IYCF, and combined WASH + IYCF interventions  on individual enteropathogen prevalence and quantity, total numbers of pathogens  detected, and incidence of pathogen-attributable diarrhea. RESULTS: WASH  interventions decreased the number of parasites detected (difference in number  compared to non-WASH arms, -0.07 [95% confidence interval, -.14 to -.02]), but  had no statistically significant effects on bacteria, viruses, or the prevalence  and quantity of individual enteropathogens after accounting for multiple  comparisons. IYCF interventions had no significant effects on individual or total  enteropathogens. Neither intervention had significant effects on  pathogen-attributable diarrhea. CONCLUSIONS: The WASH interventions implemented  in SHINE (improved pit latrine, hand-washing stations, liquid soap, point-of-use  water chlorination, and clean play space) did not prevent enteric infections.  Transformative WASH interventions are needed that are more efficacious in  interrupting fecal-oral microbial transmission in children living in highly  contaminated environments.
JO  - The Journal of infectious diseases
PB  - 
CY  - 
VL  - 221
IS  - 8
PG  - 1379-1386
SP  - 1379
EP  - 1386
AN  - 
DO  - 10.1093/infdis/jiz179
UR  - 
NS  - 
N1  - Margaret Kosek (2024-10-05 05:08:52)(Select): I think so; Josh Colston (2024-09-28 05:45:24)(Select): 110 diarrheal samples across all arms. No difference in diarrhea prevalence between arms. Can we just pool them all and include it?; Margaret Kosek (2023-08-31 04:50:55)(Select): non wash + non nutrition groups is > 100; 
ER  - 

TY  - JOUR
TI  - [Epidemiological and etiological surveillance on infectious diarrhea in Pudong New Area, Shanghai, 2013-2017].
AU  - Wang, W. Q.
AU  - Liu, D.
AU  - Zhao, B.
AU  - Fu, H. Q.
AU  - Zhang, Z. K.
AU  - Yu, J. X.
AU  - Ye, C. C.
AU  - Xue, C. Y.
AU  - Zhu, W. P.
AU  - Zhu, L. Y.
AU  - Hao, L. P.
PY  - 2020
PD  - 2020 Mar 10
AB  - Objective: To understand the epidemiological characteristics of infectious diarrhea pathogens in Pudong New Areas of Shanghai from 2013 to 2017 to provide  evidence for control and prevention of the disease. Methods: From Jan 2013 to Dec  2017, active surveillance program on diarrhea was conducted in 14 sentinel  hospitals (three tertiary-level and nine secondary-level, and two primary-level  hospitals) in Pudong New Areas of Shanghai, based on location, catchment areas  and number of patients. All recruited outpatients were interviewed in hospitals,  using a standard questionnaire. Stool specimens were collected and tested for  five viral and eight bacterial pathogens. Results: A total of 9 301 cases with  infectious diarrhea were included, and the overall positive rate was 55.7% (5  179). Positive rates of single virus, single bacteria and mixed infections were  26.7% (2 481), 17.0% (1 579) and 12.0% (1 119), respectively. For single  infection, the most commonly detected viruses appeared as norovirus (15.4%, 1  428/9 301) and rotavirus (7.2%, 667/9 301). The most commonly detected bacteria  were diarrheagenic Escherichia coli (6.7%, 619/9 301) and non-typhoid Salmonella  (3.3%, 305/9 301). The most common mixed infections were caused by virus-bacteria  (4.9%, 459/9 301). Norovirus (17.0%, 838/4 938) showed the highest positive  rates, followed by Escherichia coli (7.2%, 354/4 938), both seen in the age group  of 20-59 years old group. Rotavirus (9.4%, 178/1 896) and non-typhoid Salmonella  (4.9%, 93/1 896) were the most common pathogens found in the age group of 0-4  years old. The prevalence of norovirus peaked both in spring and autumn. The  other peaks were seen as: Rotavirus in winter, diarrheagenic Escherichia coli in  summer and non-typhoid Salmonella in summer. Conclusions: Our data showed that  the positive rates of infectious diarrhea pathogens were high in Pudong New Areas  of Shanghai from 2013 to 2017. The dominant pathogens would include norovirus,  rotavirus and diarrheagenic Escherichia coli but with differenct distributions in  age groups. Obvious seasonal patterns were also observed.
JO  - Zhonghua liu xing bing xue za zhi = Zhonghua liuxingbingxue zazhi
PB  - 
CY  - 
VL  - 41
IS  - 3
PG  - 417-422
SP  - 417
EP  - 422
AN  - 
DO  - 10.3760/cma.j.issn.0254-6450.2020.03.026
UR  - 
NS  - 
N1  - Josh Colston (2024-02-03 07:45:50)(Select): Translator confirmed eligibility; 
ER  - 

TY  - JOUR
TI  - Etiologic features of diarrheagenic microbes in stool specimens from patients with acute diarrhea in Thailand.
AU  - Okada, Kazuhisa
AU  - Wongboot, Warawan
AU  - Kamjumphol, Watcharaporn
AU  - Suebwongsa, Namfon
AU  - Wangroongsarb, Piyada
AU  - Kluabwang, Pipat
AU  - Chuenchom, Nuttagarn
AU  - Swaddiwudhipong, Witaya
AU  - Wongchai, Thanee
AU  - Manosuthi, Weerawat
AU  - Assawapatchara, Norrathep
AU  - Khum-On, Patchanee
AU  - Udompat, Patpong
AU  - Thanee, Chareeya
AU  - Kitsaran, Suwatthiya
AU  - Jirapong, Lakkana
AU  - Jaiwong, Charoen
AU  - Nedsuwan, Supalert
AU  - Siripipattanamongkol, Chotipong
AU  - Okada, Pilailuk Akkapaiboon
AU  - Chantaroj, Siriporn
AU  - Komukai, Sho
AU  - Hamada, Shigeyuki
PY  - 2020
PD  - 2020 Mar 4
AB  - Many microbial species have been recognized as enteropathogens for humans. Here, we predicted the causative agents of acute diarrhea using data from multiplex  quantitative PCR (qPCR) assays targeting 19 enteropathogens. For this, a  case-control study was conducted at eight hospitals in Thailand. Stool samples  and clinical data were collected from 370 hospitalized patients with acute  diarrhea and 370 non-diarrheal controls. Multiple enteropathogens were detected  in 75.7% and 13.0% of diarrheal stool samples using multiplex qPCR and bacterial  culture methods, respectively. Asymptomatic carriers of enteropathogens were  found among 87.8% and 45.7% of individuals by qPCR and culture methods,  respectively. These results suggested the complexity of identifying causative  agents of diarrhea. An analysis using the quantification cut-off values for  clinical relevance drastically reduced pathogen-positive stool samples in control  subjects from 87.8% to 0.5%, whereas 48.9% of the diarrheal stool samples were  positive for any of the 11 pathogens. Among others, rotavirus, norovirus GII,  Shigella/EIEC, and Campylobacter were strongly associated with acute diarrhea  (P-value < 0.001). Characteristic clinical symptoms, epidemic periods, and  age-related susceptibility to infection were observed for some enteropathogens.  Investigations based on qPCR approaches covering a broad array of enteropathogens  might thus improve our understanding of diarrheal disease etiology and  epidemiological trends.
JO  - Scientific reports
PB  - 
CY  - 
VL  - 10
IS  - 1
PG  - 4009
SP  - 4009
EP  - 
AN  - 
DO  - 10.1038/s41598-020-60711-1
UR  - 
NS  - 
N1  - 
ER  - 

TY  - JOUR
TI  - Evaluation of a multiplex gastrointestinal PCR panel for the aetiological diagnosis of infectious diarrhoea.
AU  - Leli, Christian
AU  - Di Matteo, Luigi
AU  - Gotta, Franca
AU  - Vay, Daria
AU  - Cavallo, Valeria
AU  - Mazzeo, Roberta
AU  - Busso, Simone
AU  - Carrabba, Laura
AU  - Rocchetti, Andrea
PY  - 2020
PD  - 2020 Feb
AB  - Background: Infectious diarrhoea is a significant cause of morbidity worldwide. Culture and microscopy are time-consuming and have a low yield. New rapid  molecular methods such as multiplex PCR, have been recently introduced for  aetiological diagnosis. Aim of this study was to compare the diagnostic yield of  the FilmArray gastrointestinal panel with that of standard culture for  aetiological diagnosis of infectious diarrhoea.Methods: We performed a  retrospective analysis of results of stool samples already processed as part of  routine clinical care in the interval from March 2016 to March 2019.Results: One  hundred and eighty-three stool samples from as many patients were both cultured  and tested by FilmArray and the comparison of diagnostic accuracy between culture  and FilmArray with respect to Campylobacter spp., Salmonella spp., Shigella spp.,  Yersinia enterocolitica and Shiga-like toxin producing E. coli O157 gave the  following results: 100% (95% confidence interval (CI): 85-100%) sensitivity;  93.4% (95% CI: 87.9-96.6%) specificity; 74.3% (95% CI: 57.5-86.4%) positive  predictive value; 100% (95% CI: 96.7-100%) negative predictive value; 2.9 (95%  CI: 1.6-5.1) positive likelihood ratio; zero negative likelihood ratio. By means  of FilmArray gastrointestinal (GI) panel, we could identify 34.5% more pathogens  (p = .001). Bacteria were mostly detected in patients with 6 or more years of age  (χ(2)=17.1; p = .009) during summer.Conclusions: FilmArray GI panel showed a very  good diagnostic performance compared to culture for diagnosis of infectious  diarrhoea and gave a more detailed picture of the spectrum of the pathogens  involved.
JO  - Infectious diseases (London, England)
PB  - 
CY  - 
VL  - 52
IS  - 2
PG  - 114-120
SP  - 114
EP  - 120
AN  - 
DO  - 10.1080/23744235.2019.1688861
UR  - 
NS  - 
N1  - 
ER  - 

TY  - JOUR
TI  - Major enteropathogens in humans, domestic animals, and environmental soil samples from the same locality: prevalence and transmission considerations in coastal  Odisha, India.
AU  - Shrivastava, Arpit Kumar
AU  - Mohakud, Nirmal Kumar
AU  - Panda, Swagatika
AU  - Patra, Saumya Darshana
AU  - Kumar, Subrat
AU  - Sahu, Priyadarshi Soumyaranjan
PY  - 2020
PD  - 2020
AB  - OBJECTIVES: Regions with limited sanitation facilities have higher rates of infections with various enteric pathogens. It is therefore important to identify  different hosts and their relative contribution to pathogen shedding into the  environment, and to assess the subsequent health risks to humans. METHODS: In  this study, human faecal (n=310), animal faecal (n=150), and environmental (soil)  samples (n=40) were collected from the same locality and screened for selected  enteric pathogens by immunochromatography and/or polymerase chain reaction.  RESULTS: At least 1 microbial agent was detected in 49.0%, 44.7%, and 40.0% of  the samples from human, animals, and soil, respectively. Among humans, rotavirus  was predominantly detected (17.4%) followed by enteropathogenic Escherichia coli  (EPEC) (15.4%), Shigella (13.8), and Shiga toxin-producing E. coli (STEC) (9.7%).  Among animals, STEC was detected most frequently (28.0%), and EPEC was the major  enteric pathogen detected in soil (30.0%). The detection rate of rotavirus was  higher among younger children (≤2 years) than among older children. Single  infections were more commonly detected than multiple infections in humans  (p<0.01), unlike the observations in animal and soil samples. For diarrhoeagenic  E. coli and Shigella, most of the human and animal isolates showed close  relatedness, suggesting possible cross-infection between humans and domesticated  animals in the area studied. CONCLUSIONS: The present study provides an improved  understanding of the distribution of major enteric pathogens coexisting in humans  and animals in the region, thereby suggesting a high potential for possible  transmission among livestock and communities residing in the studied locality.
JO  - Epidemiology and health
PB  - 
CY  - 
VL  - 42
IS  - 
PG  - e2020034
SP  - e2020034
EP  - 
AN  - 
DO  - 10.4178/epih.e2020034
UR  - 
NS  - 
N1  - Margaret Kosek (2023-09-14 04:59:35)(Select): I cant find participant age anywhere; 
ER  - 

TY  - JOUR
TI  - Enteropathogens in paediatric gastroenteritis: comparison of routine diagnostic and molecular methods.
AU  - Tilmanne, A.
AU  - Martiny, D.
AU  - Quach, C.
AU  - Wautier, M.
AU  - Vandenberg, O.
AU  - Lepage, P.
AU  - Hallin, M.
PY  - 2019
PD  - 2019 Dec
AB  - OBJECTIVES: Studies of acute gastroenteritis (AGE) are hampered by the lack of routine diagnostic methods with good sensitivity and specificity. Molecular  methods are increasingly used for clinical purposes, but the clinical  significance of a positive result remains a challenge. In this study we aimed to  compare results of routine diagnostic methods and molecular methods in  symptomatic children and asymptomatic controls. METHODS: Patients presenting to  the pediatric emergency departments of two university hospitals in Brussels with  AGE were recruited prospectively from May 2015 to October 2016; asymptomatic  controls were recruited from the same hospitals. Stool analyses were performed  for all participants for common pathogenic bacteria (culture), virus  (immunochromatography) and parasites (microscopy). Stools were also analysed with  the Luminex Gastrointestinal Pathogen Panel, a multiplex-PCR for common  enteropathogens. RESULTS: Stools from 178 patients and 165 controls were  analysed. An enteropathogen was detected in 62.4% (111/178) of cases when  combining the two methods (56.2% (100/178) by Luminex, 42.7% (76/178) with  routine methods) and 29.1% (48/165) of controls (24.2% (40/165) by Luminex and  10.3% (17/165) by routine methods). Some pathogens were detected more often with  Luminex than with routine methods, such as Salmonella (16.3% (29/178) with  Luminex and 3.9% (7/178) with routine method, p < 0.05), whereas others  identified by culture methods, such as Campylobacter, Shigella, Yersinia, were  missed by Luminex. CONCLUSIONS: Molecular tools seem attractive methods,  providing high positivity and a rapid turn-around time for the diagnosis of AGE.  However, high rates of positivity in both cases and controls highlight the  difficulty in interpreting results. Pathogens missed by Luminex but detected by  culture methods raise more questions about the true clinical interest of the  technique for our patients.
JO  - Clinical microbiology and infection : the official publication of the European Society of Clinical Microbiology and Infectious Diseases
PB  - 
CY  - 
VL  - 25
IS  - 12
PG  - 1519-1524
SP  - 1519
EP  - 1524
AN  - 
DO  - 10.1016/j.cmi.2019.07.021
UR  - 
NS  - 
N1  - 
ER  - 

TY  - JOUR
TI  - Epidemiological and Molecular Investigations on Salmonella Responsible for Gastrointestinal Infections in the Southwest of Shanghai From 1998 to 2017.
AU  - Qi, Xulin
AU  - Li, Pei
AU  - Xu, Xiaogang
AU  - Yuan, Yiqun
AU  - Bu, Shurui
AU  - Lin, Dongfang
PY  - 2019
PD  - 2019
AB  - PURPOSE: To investigate the characteristics of gastrointestinal infections in Southwest Shanghai. METHODS: Clinical and epidemiological characteristics of  patients with Salmonella infections between 1998 and 2017 admitted to the Jinshan  Hospital in the Southwest of Shanghai were retrospectively analyzed. A total of  565 isolated Salmonella strains were classified by serotyping and pulsed field  gel electrophoresis (PFGE). RESULTS: From 1998 to 2006, diarrhea was mainly  caused by Vibrio parahaemolyticus followed by Shigella and Salmonella. From 2007  to 2010, Vibrio parahaemolyticus infection was the major cause of diarrhea  followed by Salmonella and Shigella. From 2011 to 2017, Salmonella infections  became the main cause of diarrhea after Vibrio parahaemolyticus. Salmonella  infections increased from 2006 on and peaked between May and October, accounting  for 82.48% of yearly infections. Patients with Salmonella infections (90.5%) had  a history of eating unclean food, abdominal pain (58.05%), diarrhea ≥5 times a  day (50.44%), moderate fever (24.96%) and increased fecal leukocytes (41.42%).  From 1998 to 2017, infected specimens from clinical cases were dominated by  Salmonella enterica serovar Typhimurium (S. Typhimurium) (21.59%) followed by  Salmonella enterica serovar Enteritis (S. Enteritidis) (16.81%), Salmonella  enterica serotype London (6.55%) and Salmonella group B (13.10%). Other species  included Salmonella enterica serovar Thompson, Salmonella enterica serovar  Saintpaul, Salmonella group D, Salmonella group C, Salmonella enterica serovar  Choleraesuis and Salmonella enterica serovar Aberdeen. The PFGE classification of  Salmonella serovars in 2008-2017 demonstrated that S. Enteritidis had 9 PFGE  banding patterns and S. Typhimurium 16 with varying degrees of similarity among  S. Enteritidis and S. Typhimurium. The results of antibiotic susceptibility tests  for the 330 Salmonella strains revealed that fosfomycin had the highest  sensitivity rate (97.5%) followed by levofloxacin and ceftriaxone (81%), and  ampicillin/sulbactam (78.2%). The resistance to piperacillin and ciprofloxacin  was 60.9 and 50.61%, respectively. CONCLUSION: The features of onset,  epidemiological characteristics and molecular subtyping of Salmonella were  conducive to clinical diagnosis, rational use of antibiotics and improved  therapeutic efficacy.
JO  - Frontiers in microbiology
PB  - 
CY  - 
VL  - 10
IS  - 
PG  - 2025
SP  - 2025
EP  - 
AN  - 
DO  - 10.3389/fmicb.2019.02025
UR  - 
NS  - Qi 2019
N1  - Josh Colston (2023-10-31 09:31:17)(Select): diarrhea3ormore timesin24hwithabnormalfeces;feverwithatemperature ≥38◦Caccompaniedbyheadache,chillsandgeneralfatigue; vomiting,diarrhea,abdominalpain,andabnormalfecessuchas dilutedfeces,water-likefeces,mucus-likefecesandbloodyfeces.; Josh Colston (2023-10-31 09:30:52)(Select): Non-standard diarrhea definition?; 
ER  - 

TY  - JOUR
TI  - Incidence rates and clinical Symptoms of Salmonella, Vibrio parahaemolyticus, and Shigella infections in China, 1998-2013.
AU  - Qi, Xu Lin
AU  - Wang, Hai Xia
AU  - Bu, Shu Rui
AU  - Xu, Xiao Gang
AU  - Wu, Xiao Yan
AU  - Lin, Dong Fang
PY  - 2016
PD  - 2016 Feb 28
AB  - INTRODUCTION: The etiological and clinical characteristics of patients with infectious diarrhea have changed during the last decade in Shanghai. METHODOLOGY:  The records of 29,210 patients with infectious diarrhea in the outpatient  department of the Jinshan Hospital (Shanghai, China) between January 1998 and  December 2013 were analyzed. RESULTS: A total of 2,849 samples were positive for  intestinal pathogenic bacteria including Vibrio parahaemolyticus (2,489; 84.0%),  Salmonella spp. (235; 8.3%), and Shigella spp. (125; 4.4%). V. parahaemolyticus  infections are mainly characterized by abdominal pain, nausea, and vomiting,  whereas Shigella spp. infections can, in addition, induce fever. In contrast,  Salmonella infections can produce all of these symptoms but in a smaller  percentage of patients. During the 16-year study, both the number of patients and  the positive infection rate declined. Notably, the rate of infections by V.  parahaemolyticus decreased while the detection rates of Salmonella spp. increased  year by year from 2006 on with the introduction of a new detection method.  CONCLUSIONS: Salmonella has been identified as the third-most frequent cause of  diarrhea from 1998-2006, as the second-most frequent cause from 2006-2010, and as  the most frequent cause from 2011-2013, which was mainly due to a sharp decrease  of V. parahaemolyticus infections in 2011-2013. Salmonella strains collected in  2011-2013 showed high susceptibility to imipenem (100%) and meropenem (100%),  whereas susceptibilities for ampicillin (39%) and piperacillin (40%) were low.
JO  - Journal of infection in developing countries
PB  - 
CY  - 
VL  - 10
IS  - 2
PG  - 127-133
SP  - 127
EP  - 133
AN  - 
DO  - 10.3855/jidc.6835
UR  - 
NS  - Qi 2019
N1  - Josh Colston (2023-10-31 09:31:17)(Select): diarrhea3ormore timesin24hwithabnormalfeces;feverwithatemperature ≥38◦Caccompaniedbyheadache,chillsandgeneralfatigue; vomiting,diarrhea,abdominalpain,andabnormalfecessuchas dilutedfeces,water-likefeces,mucus-likefecesandbloodyfeces.; Josh Colston (2023-10-31 09:30:52)(Select): Non-standard diarrhea definition?; 
ER  - 

TY  - JOUR
TI  - Epidemiology and genetic screening of diarrheagenic Escherichia coli among symptomatic and asymptomatic children.
AU  - Lima, Fernanda Miranda
AU  - de Paulo Daurelio, Flávia
AU  - Mucci, Elisa Ribeiro
AU  - Ahagon, Cintia Mayumi
AU  - Dos Santos Carmo, Andréia Moreira
AU  - Eterovic, André
AU  - Fernando Dos Santos, Luis
AU  - Tiba-Casas, Monique Ribas
AU  - Camargo, Carlos Henrique
AU  - Cergole-Novella, Maria Cecilia
PY  - 2019
PD  - 2019 Jul
AB  - PURPOSE: Enteropathogens are frequently associated with diarrheal disease. Knowledge of their etiology and epidemiology is essential for the prevention and  control of the sickness. This study describes the microbiological and  epidemiological features of diarrheal disease in 197 symptomatic and 223  asymptomatic under-five-year-old children from southeastern Brazil, between  January 2015 and September 2016. METHODS: Isolation of Escherichia coli,  Salmonella, Shigella and Campylobacter was realized by culture. E. coli strains  were screened by multiplex PCR, PFGE and O:H serotyping. Antimicrobial  susceptibility testing was also performed. RESULTS: Most of the 127  enteropathogens isolated were diarrheagenic E. coli (96.1 %), with predominance  of several serotypes of enteropathogenic E. coli (EPEC) and enteroaggregative E.  coli (EAEC). Age, sex, rotavirus vaccination, recent use of antibiotics and  previous contact with pets, were factors that revealed no significant effects on  the probability of infection by the predominant pathogens. Even so, higher  incomes could be related to a lesser chance of testing positive for EPEC.  Evidence of possible EAEC clonal spread was detected, as well as genetic  similarity among strains from both symptomatic and asymptomatic children.  Resistance to antimicrobial agents was more pronounced among EAEC than EPEC.  CONCLUSION: The occurrence of genetically similar diarrheagenic E. coli in both  groups of children, likewise resistant to these agents, underscores the  importance of establishing strategies for the prevention of outbreaks, especially  among low-income households.
JO  - Journal of medical microbiology
PB  - 
CY  - 
VL  - 68
IS  - 7
PG  - 1033-1041
SP  - 1033
EP  - 1041
AN  - 
DO  - 10.1099/jmm.0.001020
UR  - 
NS  - 
N1  - 
ER  - 

TY  - JOUR
TI  - Norovirus and rotavirus infections in children less than five years of age hospitalized with acute gastroenteritis in Indonesia.
AU  - Nirwati, Hera
AU  - Donato, Celeste M.
AU  - Mawarti, Yuli
AU  - Mulyani, Nenny S.
AU  - Ikram, Aqsa
AU  - Aman, Abu T.
AU  - Peppelenbosch, Maikel P.
AU  - Soenarto, Yati
AU  - Pan, Qiuwei
AU  - Hakim, Mohamad S.
PY  - 2019
PD  - 2019 Jun
AB  - Rotaviruses and noroviruses are the most important viral causes of acute gastroenteritis in children. While previous studies of acute gastroenteritis in  Indonesia mainly focused on rotavirus, here, we investigated the burden and  epidemiology of norovirus and rotavirus disease. Children less than five years of  age hospitalized with acute gastroenteritis were enrolled in this study from  January to December 2015 at three participating hospitals. Rotavirus was detected  by enzyme immunoassay (EIA), followed by genotyping by reverse transcription PCR  (RT-PCR). Norovirus genogroups were determined by TaqMan-based quantitative  RT-PCR. Among 406 enrolled children, 75 (18.47%), 223 (54.93%) and 29 (7.14%)  cases were positive for norovirus, rotavirus and both viruses (mixed infections),  respectively. Most cases clinically presented with fever, diarrhea, vomiting and  some degree of dehydration. The majority (n = 69/75 [92%]) of the noroviruses  identified belonged to genogroup II, and several genotypes were identified by  sequencing a subset of samples. Among 35 samples tested for rotavirus genotype,  the most prevalent genotype was G3P[8] (n = 30/35 [85.6%]). Our study suggests  that the burden of norovirus diseases in Indonesian children should not be  underestimated. It also shows the emergence of rotavirus genotype G3P[8] in  Indonesia.
JO  - Archives of virology
PB  - 
CY  - 
VL  - 164
IS  - 6
PG  - 1515-1525
SP  - 1515
EP  - 1525
AN  - 
DO  - 10.1007/s00705-019-04215-y
UR  - 
NS  - 
N1  - 
ER  - 

TY  - JOUR
TI  - Prevalence of Clostridium difficile infections among Kenyan children with diarrhea.
AU  - Plants-Paris, Kimberly
AU  - Bishoff, Dayna
AU  - Oyaro, Micah O.
AU  - Mwinyi, Bakari
AU  - Chappell, Cynthia
AU  - Kituyi, Adelaide
AU  - Nyangao, James
AU  - Mbatha, Daud
AU  - Darkoh, Charles
PY  - 2019
PD  - 2019 Apr
AB  - BACKGROUND: Diarrhea causes significant morbidity and mortality among children worldwide. Regions most affected by diarrhea include Sub-Saharan Africa and  Southeast Asia, where antibiotics are in common use and can make children more  vulnerable to Clostridium difficile and pathogens that are not affected by these  drugs. Indeed, C. difficile is a major diarrhea-associated pathogen and poses a  significant threat to vulnerable and immunocompromised populations. Yet, little  is known about the role and epidemiology of C. difficile in diarrhea-associated  illness among young children. As a result, C. difficile is often neglected in  regions such as Sub-Saharan Africa that are most impacted by childhood diarrhea.  The purpose of this study was to establish the frequency of C. difficile in young  children (<5 years) with diarrhea. METHODS: Children presenting with diarrhea at  a national hospital in Kenya from 2015 to 2018 were enrolled consecutively.  Following informed consent by a parent or legal guardian, stool samples were  obtained from the children and demographic data were collected. The stools were  examined for the presence of four common pathogens known to cause diarrhea: C.  difficile, rotavirus, Cryptosporidium parvum, and Giardia lamblia. C. difficile  was verified by toxigenic culture and PCR. The presence of C. parvum and/or G.  lamblia was determined using the ImmunoCard STAT! Crypto/Giardia Rapid assay.  Rotavirus was detected by ELISA. RESULTS: The study population comprised 157  children; 62.4% were male and 37.6% were female and their average age was 12.4  months. Of the 157 stool specimens investigated, 37.6% were positive for C.  difficile, 33.8% for rotavirus, 5.1% for Cryptosporidium, and 5.1% for Giardia.  PCR analysis identified at least one of the C. difficile-specific - genes (tcdA,  tcdB, or tcdC). Further, 57.6% of the stools had C. difficile colonies bearing a  frame-shift deletion in the tcdC gene, a mutation associated with increased toxin  production. The frequency of C. difficile was 32.6% in children ≤12 months old  and increased to 46.6% in children 12-24 months old. CONCLUSIONS: In Kenyan  children presenting with diarrhea, C. difficile is more prevalent than rotavirus  or Cryptosporidium, two leading causes of childhood diarrhea. These findings  underscore the need to better understand the role of C. difficile in children  with diarrhea, especially in areas with antibiotic overuse. Understanding C.  difficile epidemiology and its relationship to co-infecting pathogens among  African children with diarrhea will help in devising ways of reducing  diarrhea-associated illness.
JO  - International journal of infectious diseases : IJID : official publication of the International Society for Infectious Diseases
PB  - 
CY  - 
VL  - 81
IS  - 
PG  - 66-72
SP  - 66
EP  - 72
AN  - 
DO  - 10.1016/j.ijid.2019.01.024
UR  - 
NS  - 
N1  - 
ER  - 

TY  - JOUR
TI  - Etiology and severity of diarrheal diseases in infants at the semiarid region of Brazil: A case-control study.
AU  - Lima, Aldo A. M.
AU  - Oliveira, Domingos B.
AU  - Quetz, Josiane S.
AU  - Havt, Alexandre
AU  - Prata, Mara M. G.
AU  - Lima, Ila F. N.
AU  - Soares, Alberto M.
AU  - Filho, José Q.
AU  - Lima, Noélia L.
AU  - Medeiros, Pedro H. Q. S.
AU  - Santos, Ana K. S.
AU  - Veras, Herlice N.
AU  - Gondim, Rafhaella N. D. G.
AU  - Pankov, Rafaela C.
AU  - Bona, Mariana D.
AU  - Rodrigues, Francisco A. P.
AU  - Moreira, Renato A.
AU  - Moreira, Ana C. O. M.
AU  - Bertolini, Marcelo
AU  - Bertolini, Luciana R.
AU  - Freitas, Vicente J. F.
AU  - Houpt, Eric R.
AU  - Guerrant, Richard L.
PY  - 2019
PD  - 2019 Feb
AB  - BACKGROUND: Diarrheal diseases are an important cause of morbidity and mortality among children in developing countries. We aimed to study the etiology and  severity of diarrhea in children living in the low-income semiarid region of  Brazil. METHODOLOGY: This is a cross-sectional, age-matched case-control study of  diarrhea in children aged 2-36 months from six cities in Brazil's semiarid  region. Clinical, epidemiological, and anthropometric data were matched with  fecal samples collected for the identification of enteropathogens. RESULTS: We  enrolled 1,200 children, 596 cases and 604 controls. By univariate analysis,  eight enteropathogens were associated with diarrhea: Norovirus GII (OR 5.08, 95%  CI 2.10, 12.30), Adenovirus (OR 3.79, 95% CI 1.41, 10.23), typical  enteropathogenic Escherichia coli (tEPEC), (OR 3.28, 95% CI 1.39, 7.73),  enterotoxigenic E. coli (ETEC LT and ST producing toxins), (OR 2.58, 95% CI 0.99,  6.69), rotavirus (OR 1.91, 95% CI 1.20, 3.02), shiga toxin-producing E. coli  (STEC; OR 1.77, 95% CI 1.16, 2.69), enteroaggregative E. coli (EAEC), (OR 1.45,  95% CI 1.16, 1.83) and Giardia spp. (OR 1.39, 95% CI 1.05, 1.84). By logistic  regression of all enteropathogens, the best predictors of diarrhea were  norovirus, adenovirus, rotavirus, STEC, Giardia spp. and EAEC. A high diarrhea  severity score was associated with EAEC. CONCLUSIONS: Six enteropathogens:  Norovirus, Adenovirus, Rotavirus, STEC, Giardia spp., and EAEC were associated  with diarrhea in children from Brazil's semiarid region. EAEC was associated with  increased diarrhea severity.
JO  - PLoS neglected tropical diseases
PB  - 
CY  - 
VL  - 13
IS  - 2
PG  - e0007154
SP  - e0007154
EP  - 
AN  - 
DO  - 10.1371/journal.pntd.0007154
UR  - 
NS  - 
N1  - 
ER  - 

TY  - JOUR
TI  - Etiological agents of diarrhea in hospitalized pediatric patients with special emphasis on diarrheagenic Escherichia coli in North India.
AU  - Verma, Sheetal
AU  - Venkatesh, Vimala
AU  - Kumar, Rashmi
AU  - Kashyap, Saurabh
AU  - Kumar, Manoj
AU  - Maurya, Anand Kumar
AU  - Dhole, T. N.
AU  - Singh, Mastan
PY  - 2019
PD  - 2019 Jan-Mar
AB  - INTRODUCTION: Infectious diarrhea is leading infectious cause of childhood morbidity, hospitalizations, and mortality particularly in children living in  developing countries like India. The etiological agents differ depending on  geographical area, and recent data suggest increase in drug resistance to various  enteropathogens. AIMS AND OBJECTIVES: The aim of the study was to investigate  emerging diarrheal agents and antimicrobial resistance profile of bacterial  pathogens from children (<12 years of age) hospitalized with acute diarrhea.  MATERIALS AND METHODS: A cross-sectional, hospital-based observational study was  conducted over 1 year in which 100 children <12 years who were hospitalized due  to diarrhea were recruited. Diarrhea was defined as the passage of three or more  liquid stools in a 24-h period using the World Health Organization guidelines.  Samples were processed for detection of various bacterial, viral, and parasitic  agents by standard microbiological, serological, and molecular tests.  Antimicrobial resistance testing was performed with the Kirby-Bauer disk  diffusion method. ELISA was performed for Rotavirus and Escherichia coli O157.  Multiplex polymerase chain reaction test was performed to detect diarrheagenic E.  coli (DEC). RESULTS: Pathogenic diarrheal agents were found in 63% patients.  Rotavirus was identified in 52.5%, DEC in 29%, Vibrio cholerae in 4%, Shigella  flexneri in 3%, Aeromonas sp. in 1%, Giardia lamblia in 4%, and Entamoeba  histolytica in 1% cases. Enteropathogenic E. coli (EPEC) in 19 (65.5%) cases was  the most common agent followed by Enteroaggregative E. coli (EAEC) in 5 (17.2%),  Enterotoxigenic E. coli (ETEC) in 2 (6%), and Enteroinvasive E. coli (EIEC) in 3  (10.3%) cases. Resistance rates of DEC to first-line therapeutic drugs were high,  97.3% to ampicillin and 95.95% to co-trimoxazole. DEC was susceptible to  chloramphenicol in 58.11%, gentamicin in 48.19%, and amikacin in 58.11% cases.  Shigella sp. and V. cholerae isolates were 100% sensitive to gentamicin and  ofloxacin. CONCLUSION: EPEC is the most common DEC pathotype and EAEC, ETEC, and  EIEC are also emerging as dominant diarrheal agents. Rotavirus was the most  common causative agents of diarrhea especially in children <5 years. Most of the  bacterial isolates showed high level of drug resistance to first-line empirical  drugs and were multidrug resistant making them unsuitable for empiric treatment.  Laboratory monitoring of drug susceptibility of stool isolates appears necessary  to formulate antibiotic policy for treating diarrheal illness at the local level.  There is an urgent need to strengthen diarrheal surveillance to monitor  susceptibility to commonly prescribed antibiotics.
JO  - Journal of laboratory physicians
PB  - 
CY  - 
VL  - 11
IS  - 1
PG  - 68-74
SP  - 68
EP  - 74
AN  - 
DO  - 10.4103/JLP.JLP_123_18
UR  - 
NS  - 
N1  - Margaret Kosek (2023-08-25 04:43:36)(Select): 1 yr noted in abstract; Josh Colston (2023-08-22 11:57:55)(Select): Broken down by season so must have spanned 1 year; 
ER  - 

TY  - JOUR
TI  - Changing pattern of prevalence and genetic diversity of rotavirus, norovirus, astrovirus, and bocavirus associated with childhood diarrhea in Asian Russia,  2009-2012.
AU  - Zhirakovskaia, Elena
AU  - Tikunov, Artem
AU  - Tymentsev, Alexander
AU  - Sokolov, Sergey
AU  - Sedelnikova, Daria
AU  - Tikunova, Nina
PY  - 2019
PD  - 2019 Jan
AB  - This hospital-based surveillance study was carried out in Novosibirsk, Asian Russia from September 2009 to December 2012. Stool samples from 5486 children  with diarrhea and from 339 healthy controls were screened for rotavirus,  norovirus, astrovirus, and bocavirus by RT-PCR. At least one enteric virus was  found in 2075 (37.8%) cases with diarrhea and 8 (2.4%) controls. In the diarrhea  cases, rotavirus was the most commonly detected virus (24.9%), followed by  norovirus (13.4%), astrovirus (2.8%) and bocavirus (1.1%). Mixed viral infections  were identified in 4.3% cases. The prevalence of enteric viruses varied every  season. Rotavirus infection was distributed in a typical seasonal pattern with a  significant annual increase from November to May, while infections caused by  other viruses showed no apparent seasonality. The most common rotavirus was  G4P[8] (56%), followed by G1P[8] (20.1%), G3P[8] (5.5%), G9P[8], G2P[4] (each  1.3%), six unusual (1.2%), and five mixed strains (0.5%). Norovirus GII.3 (66.5%)  was predominant, followed by GII.4 (27.3%), GII.6 (3.7%), GII.1 (1.6%), and four  rare genotypes (totally, 0.9%). Re-infection with noroviruses of different  genotypes was observed in four children. The classic human astrovirus belonged to  HAstV-1 (82%), HAstV-5 (8%), HAstV-4 (4.7%), HAstV-3 (4%) and HAstV-2 (1.3%).  Consecutive episodes of HAstV-1 and HAstV-4 infections were detected in one child  with an 8-month interval. Bocavirus strains were genotyped as HBoV2 (56.5%),  HBoV1 (38.7%), HBoV4 (3.2%) and HBoV3 (1.6%). In the controls, norovirus strains  belonged to GII.4 (n = 4), GII.1, GII.3, and GII.6, and HBoV2 strain were  detected. Most of the detected virus isolates were characterized by a partial  sequencing of the genomes. The genotype distribution of most common enteric  viruses found in the Asian part of Russia did not differ considerably from their  distribution in European Russia in 2009-2012.
JO  - Infection, genetics and evolution : journal of molecular epidemiology and evolutionary genetics in infectious diseases
PB  - 
CY  - 
VL  - 67
IS  - 
PG  - 167-182
SP  - 167
EP  - 182
AN  - 
DO  - 10.1016/j.meegid.2018.11.006
UR  - 
NS  - 
N1  - 
ER  - 

TY  - JOUR
TI  - Use of quantitative molecular diagnostic methods to assess the aetiology, burden, and clinical characteristics of diarrhoea in children in low-resource settings: a  reanalysis of the MAL-ED cohort study.
AU  - Platts-Mills, James A.
AU  - Liu, Jie
AU  - Rogawski, Elizabeth T.
AU  - Kabir, Furqan
AU  - Lertsethtakarn, Paphavee
AU  - Siguas, Mery
AU  - Khan, Shaila S.
AU  - Praharaj, Ira
AU  - Murei, Arinao
AU  - Nshama, Rosemary
AU  - Mujaga, Buliga
AU  - Havt, Alexandre
AU  - Maciel, Irene A.
AU  - McMurry, Timothy L.
AU  - Operario, Darwin J.
AU  - Taniuchi, Mami
AU  - Gratz, Jean
AU  - Stroup, Suzanne E.
AU  - Roberts, James H.
AU  - Kalam, Adil
AU  - Aziz, Fatima
AU  - Qureshi, Shahida
AU  - Islam, M. Ohedul
AU  - Sakpaisal, Pimmada
AU  - Silapong, Sasikorn
AU  - Yori, Pablo P.
AU  - Rajendiran, Revathi
AU  - Benny, Blossom
AU  - McGrath, Monica
AU  - McCormick, Benjamin J. J.
AU  - Seidman, Jessica C.
AU  - Lang, Dennis
AU  - Gottlieb, Michael
AU  - Guerrant, Richard L.
AU  - Lima, Aldo A. M.
AU  - Leite, Jose Paulo
AU  - Samie, Amidou
AU  - Bessong, Pascal O.
AU  - Page, Nicola
AU  - Bodhidatta, Ladaporn
AU  - Mason, Carl
AU  - Shrestha, Sanjaya
AU  - Kiwelu, Ireen
AU  - Mduma, Estomih R.
AU  - Iqbal, Najeeha T.
AU  - Bhutta, Zulfiqar A.
AU  - Ahmed, Tahmeed
AU  - Haque, Rashidul
AU  - Kang, Gagandeep
AU  - Kosek, Margaret N.
AU  - Houpt, Eric R.
PY  - 2018
PD  - 2018 Dec
AB  - BACKGROUND: Optimum management of childhood diarrhoea in low-resource settings has been hampered by insufficient data on aetiology, burden, and associated  clinical characteristics. We used quantitative diagnostic methods to reassess and  refine estimates of diarrhoea aetiology from the Etiology, Risk Factors, and  Interactions of Enteric Infections and Malnutrition and the Consequences for  Child Health and Development (MAL-ED) cohort study. METHODS: We re-analysed stool  specimens from the multisite MAL-ED cohort study of children aged 0-2 years done  at eight locations (Dhaka, Bangladesh; Vellore, India; Bhaktapur, Nepal; Naushero  Feroze, Pakistan; Venda, South Africa; Haydom, Tanzania; Fortaleza, Brazil; and  Loreto, Peru), which included active surveillance for diarrhoea and routine  non-diarrhoeal stool collection. We used quantitative PCR to test for 29  enteropathogens, calculated population-level pathogen-specific attributable  burdens, derived stringent quantitative cutoffs to identify aetiology for  individual episodes, and created aetiology prediction scores using clinical  characteristics. FINDINGS: We analysed 6625 diarrhoeal and 30 968 non-diarrhoeal  surveillance stools from 1715 children. Overall, 64·9% of diarrhoea episodes (95%  CI 62·6-71·2) could be attributed to an aetiology by quantitative PCR compared  with 32·8% (30·8-38·7) using the original study microbiology. Viral diarrhoea  (36·4% of overall incidence, 95% CI 33·6-39·5) was more common than bacterial  (25·0%, 23·4-28·4) and parasitic diarrhoea (3·5%, 3·0-5·2). Ten pathogens  accounted for 95·7% of attributable diarrhoea: Shigella (26·1 attributable  episodes per 100 child-years, 95% CI 23·8-29·9), sapovirus (22·8, 18·9-27·5),  rotavirus (20·7, 18·8-23·0), adenovirus 40/41 (19·0, 16·8-23·0), enterotoxigenic  Escherichia coli (18·8, 16·5-23·8), norovirus (15·4, 13·5-20·1), astrovirus  (15·0, 12·0-19·5), Campylobacter jejuni or C coli (12·1, 8·5-17·2),  Cryptosporidium (5·8, 4·3-8·3), and typical enteropathogenic E coli (5·4,  2·8-9·3). 86·2% of the attributable incidence for Shigella was non-dysenteric. A  prediction score for shigellosis was more accurate (sensitivity 50·4% [95% CI  46·7-54·1], specificity 84·0% [83·0-84·9]) than current guidelines, which  recommend treatment only of bloody diarrhoea to cover Shigella (sensitivity 14·5%  [95% CI 12·1-17·3], specificity 96·5% [96·0-97·0]). INTERPRETATION: Quantitative  molecular diagnostics improved estimates of pathogen-specific burdens of  childhood diarrhoea in the community setting. Viral causes predominated,  including a substantial burden of sapovirus; however, Shigella had the highest  overall burden with a high incidence in the second year of life. These data could  improve the management of diarrhoea in these low-resource settings. FUNDING: Bill  & Melinda Gates Foundation.
JO  - The Lancet. Global health
PB  - 
CY  - 
VL  - 6
IS  - 12
PG  - e1309-e1318
SP  - e1309
EP  - e1318
AN  - 
DO  - 10.1016/S2214-109X(18)30349-8
UR  - 
NS  - Platts-Mills 2018
N1  - 
ER  - 

TY  - JOUR
TI  - Astrovirus Infection and Diarrhea in 8 Countries.
AU  - Olortegui, Maribel Paredes
AU  - Rouhani, Saba
AU  - Yori, Pablo Peñataro
AU  - Salas, Mery Siguas
AU  - Trigoso, Dixner Rengifo
AU  - Mondal, Dinesh
AU  - Bodhidatta, Ladaporn
AU  - Platts-Mills, James
AU  - Samie, Amidou
AU  - Kabir, Furqan
AU  - Lima, Aldo
AU  - Babji, Sudhir
AU  - Shrestha, Sanjaya Kumar
AU  - Mason, Carl J.
AU  - Kalam, Adil
AU  - Bessong, Pascal
AU  - Ahmed, Tahmeed
AU  - Mduma, Estomih
AU  - Bhutta, Zulfiqar A.
AU  - Lima, Ila
AU  - Ramdass, Rakhi
AU  - Moulton, Lawrence H.
AU  - Lang, Dennis
AU  - George, Ajila
AU  - Zaidi, Anita K. M.
AU  - Kang, Gagandeep
AU  - Houpt, Eric R.
AU  - Kosek, Margaret N.
PY  - 2018
PD  - 2018 Jan
AB  - BACKGROUND AND OBJECTIVES: Astroviruses are important drivers of viral gastroenteritis but remain understudied in community settings and low- and  middle-income countries. We present data from 8 countries with high prevalence of  diarrhea and undernutrition to describe astrovirus epidemiology and assess  evidence for protective immunity among children 0 to 2 years of age. METHODS: We  used 25 898 surveillance stools and 7077 diarrheal stools contributed by 2082  children for enteropathogen testing, and longitudinal statistical analysis to  describe incidence, risk factors, and protective immunity. RESULTS: Thirty-five  percent of children experienced astrovirus infections. Prevalence in diarrheal  stools was 5.6%, and severity exceeded all enteropathogens except rotavirus.  Incidence of infection and diarrhea were 2.12 and 0.88 episodes per 100  child-months, respectively. Children with astrovirus infection had 2.30 times the  odds of experiencing diarrhea after adjustment for covariates (95% confidence  interval [CI], 2.01-2.62; P < .001). Undernutrition was a risk factor: odds of  infection and diarrhea were reduced by 10% and 13%, respectively, per increase in  length-for-age z score (infection: odds ratio, 0.90 [95% CI, 0.85-0.96]; P <  .001; diarrhea: odds ratio, 0.87 [95% CI, 0.79-0.96]; P = .006). Some evidence of  protective immunity to infection was detected (hazard ratio, 0.84 [95% CI,  0.71-1.00], P = .052), although this was heterogeneous between sites and  significant in India and Peru. CONCLUSIONS: Astrovirus is an overlooked cause of  diarrhea among vulnerable children worldwide. With the evidence presented here,  we highlight the need for future research as well as the potential for astrovirus  to be a target for vaccine development.
JO  - Pediatrics
PB  - 
CY  - 
VL  - 141
IS  - 1
PG  - 
SP  - 
EP  - 
AN  - 
DO  - 10.1542/peds.2017-1326
UR  - 
NS  - Platts-Mills 2018
N1  - 
ER  - 

TY  - JOUR
TI  - Use of quantitative molecular diagnostic methods to investigate the effect of enteropathogen infections on linear growth in children in low-resource settings:  longitudinal analysis of results from the MAL-ED cohort study.
AU  - Rogawski, Elizabeth T.
AU  - Liu, Jie
AU  - Platts-Mills, James A.
AU  - Kabir, Furqan
AU  - Lertsethtakarn, Paphavee
AU  - Siguas, Mery
AU  - Khan, Shaila S.
AU  - Praharaj, Ira
AU  - Murei, Arinao
AU  - Nshama, Rosemary
AU  - Mujaga, Buliga
AU  - Havt, Alexandre
AU  - Maciel, Irene A.
AU  - Operario, Darwin J.
AU  - Taniuchi, Mami
AU  - Gratz, Jean
AU  - Stroup, Suzanne E.
AU  - Roberts, James H.
AU  - Kalam, Adil
AU  - Aziz, Fatima
AU  - Qureshi, Shahida
AU  - Islam, M. Ohedul
AU  - Sakpaisal, Pimmada
AU  - Silapong, Sasikorn
AU  - Yori, Pablo P.
AU  - Rajendiran, Revathi
AU  - Benny, Blossom
AU  - McGrath, Monica
AU  - Seidman, Jessica C.
AU  - Lang, Dennis
AU  - Gottlieb, Michael
AU  - Guerrant, Richard L.
AU  - Lima, Aldo A. M.
AU  - Leite, Jose Paulo
AU  - Samie, Amidou
AU  - Bessong, Pascal O.
AU  - Page, Nicola
AU  - Bodhidatta, Ladaporn
AU  - Mason, Carl
AU  - Shrestha, Sanjaya
AU  - Kiwelu, Ireen
AU  - Mduma, Estomih R.
AU  - Iqbal, Najeeha T.
AU  - Bhutta, Zulfiqar A.
AU  - Ahmed, Tahmeed
AU  - Haque, Rashidul
AU  - Kang, Gagandeep
AU  - Kosek, Margaret N.
AU  - Houpt, Eric R.
PY  - 2018
PD  - 2018 Dec
AB  - BACKGROUND: Enteropathogen infections in early childhood not only cause diarrhoea but contribute to poor growth. We used molecular diagnostics to assess whether  particular enteropathogens were associated with linear growth across seven  low-resource settings. METHODS: We used quantitative PCR to detect 29  enteropathogens in diarrhoeal and non-diarrhoeal stools collected from children  in the first 2 years of life obtained during the Etiology, Risk Factors, and  Interactions of Enteric Infections and Malnutrition and the Consequences for  Child Health and Development (MAL-ED) multisite cohort study. Length was measured  monthly. We estimated associations between aetiology-specific diarrhoea and  subclinical enteropathogen infection and quantity and attained length in 3 month  intervals, at age 2 and 5 years, and used a longitudinal model to account for  temporality and time-dependent confounding. FINDINGS: Among 1469 children who  completed 2 year follow-up, 35 622 stool samples were tested and yielded valid  results. Diarrhoeal episodes attributed to bacteria and parasites, but not  viruses, were associated with small decreases in length after 3 months and at age  2 years. Substantial decrements in length at 2 years were associated with  subclinical, non-diarrhoeal, infection with Shigella (length-for-age Z score  [LAZ] reduction -0·14, 95% CI -0·27 to -0·01), enteroaggregative Escherichia coli  (-0·21, -0·37 to -0·05), Campylobacter (-0·17, -0·32 to -0·01), and Giardia  (-0·17, -0·30 to -0·05). Norovirus, Cryptosporidium, typical enteropathogenic E  coli, and Enterocytozoon bieneusi were also associated with small decrements in  LAZ. Shigella and E bieneusi were associated with the largest decreases in LAZ  per log increase in quantity per g of stool (-0·13 LAZ, 95% CI -0·22 to -0·03 for  Shigella; -0·14, -0·26 to -0·02 for E bieneusi). Based on these models,  interventions that successfully decrease exposure to Shigella, enteroaggregative  E coli, Campylobacter, and Giardia could increase mean length of children by  0·12-0·37 LAZ (0·4-1·2 cm) at the MAL-ED sites. INTERPRETATION: Subclinical  infection and quantity of pathogens, particularly Shigella, enteroaggregative E  coli, Campylobacter, and Giardia, had a substantial negative association with  linear growth, which was sustained during the first 2 years of life, and in some  cases, to 5 years. Successfully reducing exposure to certain pathogens might  reduce global stunting. FUNDING: Bill & Melinda Gates Foundation.
JO  - The Lancet. Global health
PB  - 
CY  - 
VL  - 6
IS  - 12
PG  - e1319-e1328
SP  - e1319
EP  - e1328
AN  - 
DO  - 10.1016/S2214-109X(18)30351-6
UR  - 
NS  - Platts-Mills 2018
N1  - 
ER  - 

TY  - JOUR
TI  - Site specific incidence rate of virulence related genes of enteroaggregative Escherichia coli and association with enteric inflammation and growth in  children.
AU  - Das, Rina
AU  - Palit, Parag
AU  - Haque, Md Ahshanul
AU  - Mahfuz, Mustafa
AU  - Faruque, A. S. G.
AU  - Ahmed, Tahmeed
PY  - 2021
PD  - 2021 Nov 30
AB  - There is a lack of information highlighting the possible association between strain carrying genes of enteroaggregative Escherichia coli (EAEC) and  environmental enteric dysfunction (EED) and on linear growth during childhood.  Strain carrying genes of EAEC from stool samples collected from 1705 children  enrolled in the MAL-ED birth cohort were detected by TaqMan Array Cards. We  measured site-specific incidence rate by using Poisson regression models,  identified the risk factors and estimated the associations of strain carrying  genes of EAEC with the composite EED score and linear growth at 24 months of age.  Overall highest incidence rate (43.3%) was found among children having infection  with the aggR gene, which was the greatest in Tanzania (56.7%). Low maternal  education, lack of improved floor, and ownership of domestic cattle were found to  be risk factors for EAEC infection. In the multivariate models, after adjusting  the potential covariates, strain carrying genes of EAEC showed strong positive  associations with the EED scores and with poor linear growth at 24 months of age.  Our analyses may lay the cornerstone for a prospective epidemiologic  investigation for a potential vaccine development aimed at reducing the burden of  EAEC infections and combat childhood malnutrition.
JO  - Scientific reports
PB  - 
CY  - 
VL  - 11
IS  - 1
PG  - 23178
SP  - 23178
EP  - 
AN  - 
DO  - 10.1038/s41598-021-02626-z
UR  - 
NS  - Platts-Mills 2018
N1  - 
ER  - 

TY  - JOUR
TI  - Rotavirus Infection and Disease in a Multisite Birth Cohort: Results From the MAL-ED Study.
AU  - Mohan, Venkata Raghava
AU  - Karthikeyan, Ramanujam
AU  - Babji, Sudhir
AU  - McGrath, Monica
AU  - Shrestha, Sanjaya
AU  - Shrestha, Jasmin
AU  - Mdumah, Estomih
AU  - Amour, Caroline
AU  - Samie, Amidou
AU  - Nyathi, Emanuel
AU  - Haque, Rashidul
AU  - Qureshi, Shahida
AU  - Yori, Pablo Peñataro
AU  - Lima, Aldo A. M.
AU  - Bodhidatta, Ladaporn
AU  - Svensen, Erling
AU  - Bessong, Pascal
AU  - Ahmed, Tahmeed
AU  - Seidman, Jessica C.
AU  - Zaidi, Anita K. M.
AU  - Kosek, Margaret N.
AU  - Guerrant, Richard L.
AU  - Gratz, Jean
AU  - Platts-Mills, James A.
AU  - Lang, Dennis R.
AU  - Gottlieb, Michael
AU  - Houpt, Eric R.
AU  - Kang, Gagandeep
PY  - 2017
PD  - 2017 Aug 1
AB  - BACKGROUND: In a multicountry birth cohort study, we describe rotavirus infection in the first 2 years of life in sites with and without rotavirus vaccination  programs. METHODS: Children were recruited by 17 days of age and followed to 24  months with collection of monthly surveillance and diarrheal stools. Data on  sociodemographics, feeding, and illness were collected at defined intervals.  Stools were tested for rotavirus and sera for antirotavirus immunoglobulins by  enzyme immunoassays. RESULTS: A total of 1737 children contributed 22646  surveillance and 7440 diarrheal specimens. Overall, rotavirus was detected in  5.5% (408/7440) of diarrheal stools, and 344 (19.8%) children ever had rotavirus  gastroenteritis. Household overcrowding and a high pathogen load were consistent  risk factors for infection and disease. Three prior infections conferred 74% (P <  .001) protection against subsequent infection in sites not using vaccine. In  Peru, incidence of rotavirus disease was relatively higher during the second year  of life despite high vaccination coverage. CONCLUSIONS: Rotavirus infection and  disease were common, but with significant heterogeneity by site. Protection by  vaccination may not be sustained in the second year of life in settings with high  burdens of transmission and poor response to oral vaccines.
JO  - The Journal of infectious diseases
PB  - 
CY  - 
VL  - 216
IS  - 3
PG  - 305-316
SP  - 305
EP  - 316
AN  - 
DO  - 10.1093/infdis/jix199
UR  - 
NS  - Platts-Mills 2018
N1  - 
ER  - 

TY  - JOUR
TI  - Prevalence of diarrheagenic Escherichia coli in young children from rural South Africa: The Mal-ED cohort
AU  - Tanih, N.F.
AU  - Samie, A.
AU  - Nyathi, E.
AU  - Barrett, L.
AU  - Guerrant, R.
AU  - Bessong, P.
PY  - 2014
PD  - 
AB  - Background: Diarrheal disease is a leading cause of morbidity and mortality among children under five years of age in developing countries. Diarrheagenic Escherichia coli strains are major pathogens associated with diarrhea. Currently, five pathotypes of diarrheagenic E. coli have been unequivocally associated with diarrheal illness. Methods &Materials: In this study, a total of 2848 stool samples (diarrheal and non-diarrheal) were longitudinally obtained from 274 children from birth to 12 months of age from the Dzimuali community in South Africa and were studied for five Escherichia coli pathotypes: enterotoxigenic E. coli (ETEC), enteroaggregative E. coli (EAEC), enteropathogenic E. coli (EPEC), Shiga Toxin-Producing Escherichia coli (STEC) and enteroinvasive E. coli (EIEC)], in a multiplex polymerase chain reaction. Results: At least one E. coli pathotype was detected in 1162 samples (40.8%) of the total sample examined. Atypically, diarrhea was not common in our study population and most of the pathotypes were obtained from non diarrheal samples. EAEC 666/1162 (57.3%) was the most detected pathotype with 34/666 (5.1%) from diarrheal stools and 632/666 (94.8%) from non-diarrheal stools (P > 0.05). ETEC 203/1162 (17.5%) and EPEC 242/1162 (20.8%) were detected in lower frequencies while STEC 38/1162(3.8%) and EIEC 13/1162 (1.1%) were the least detected. None of the diarrheal stools were positive for STEC and EIEC. Conclusion: The current data does not show a significant association of EAEC in diarrhea compared to non-diarrhea. However, the implications of the EAEC isolates observed in the diarrheal and non-diarrheal stools will be investigated in a mouse model, as well as their implication in growth and catch up growth shortfalls.
JO  - International Journal of Infectious Diseases
PB  - 
CY  - 
VL  - 21
IS  - (Tanih N.F.; Samie A.; Nyathi E.; Bessong P.) University of Venda, Thohoyandou, South Africa(Barrett L.; Guerrant R.) University of Virginia, Charlottesville, United States
PG  - 149
SP  - 149
EP  - 
AN  - 
DO  - 10.1016/j.ijid.2014.03.735
UR  - https://www.embase.com/search/results?subaction=viewrecord&id=L71634073&from=export
NS  - Platts-Mills 2018
N1  - 
ER  - 

TY  - JOUR
TI  - Association between stool enteropathogen quantity and disease in Tanzanian children using TaqMan array cards: a nested case-control study.
AU  - Platts-Mills, James A.
AU  - Gratz, Jean
AU  - Mduma, Esto
AU  - Svensen, Erling
AU  - Amour, Caroline
AU  - Liu, Jie
AU  - Maro, Athanasia
AU  - Saidi, Queen
AU  - Swai, Ndealilia
AU  - Kumburu, Happiness
AU  - McCormick, Benjamin J. J.
AU  - Kibiki, Gibson
AU  - Houpt, Eric R.
PY  - 2014
PD  - 2014 Jan
AB  - Etiologic studies of diarrhea are limited by uneven diagnostic methods and frequent asymptomatic detection of enteropathogens. Polymerase chain  reaction-based stool pathogen quantification may help distinguish clinically  significant infections. We performed a nested case-control study of diarrhea in  infants from a community-based birth cohort in Tanzania. We tested 71 diarrheal  samples and pre-diarrheal matched controls with a laboratory-developed TaqMan  Array Card for 19 enteropathogens. With qualitative detection, no pathogens were  significantly associated with diarrhea. When pathogen quantity was considered,  rotavirus (odds ratio [OR] = 2.70 per log10 increase, P < 0.001), astrovirus (OR  = 1.49, P = 0.01), and Shigella/enteroinvasive Escherichia coli (OR = 1.47, P =  0.04) were associated with diarrhea. Enterotoxigenic E. coli (0.15 SD decline in  length-for-age z score after 3 months per log10 increase, P < 0.001) and  Campylobacter jejuni/C. coli (0.11 SD decline, P = 0.003) in pre-diarrheal stools  were associated with poor linear growth. Quantitative analysis can help refine  the association between enteropathogens and disease in endemic settings.
JO  - The American journal of tropical medicine and hygiene
PB  - 
CY  - 
VL  - 90
IS  - 1
PG  - 133-138
SP  - 133
EP  - 138
AN  - 
DO  - 10.4269/ajtmh.13-0439
UR  - 
NS  - Platts-Mills 2018
N1  - 
ER  - 

TY  - JOUR
TI  - CHARACTERIZATION OF ENTEROAGGREGATIVE ESCHERICHIA COLI AMONG DIARRHEAL CHILDRENIN WESTERN BRAZILIAN AMAZON.
AU  - Taborda, Roger Lafontaine Mesquita
AU  - Silva, Luiz Antônio da
AU  - Orlandi, Patricia Puccinelli
AU  - Batista, Flávia Serrano
AU  - Rodrigues, Renata Santos
AU  - Matos, Najla Benevides
PY  - 2018
PD  - 2018 Oct-Dec
AB  - BACKGROUND: Enteroaggregative Escherichia coli (EAEC) is one of the main acute and chronic diarrhea causes both in children and adults, mainly in developing  countries. OBJECTIVE: The aim of the present study is to characterize EAEC  strains isolated from faecal samples and to identify genes potentially  contributing to virulence, biofilm production and antimicrobial resistance in  children admitted to a pediatric hospital in Porto Velho, Rondônia State.  METHODS: The total of 1,625 E. coli specimens were isolated from 591 children in  the age group 6 years or younger who were hospitalized in Cosme and Damião  Children Hospital in Porto Velho, between February 2010 and February 2012, with  acute gastroenteritis. Colonies suggestive of E. coli were subjected to  polymerase chain reaction testing in order to identify the virulence factors. The  in vitro adhesion assays using HEp-2 adherence were tests. Biofilm detection  through spectrophotometry and antimicrobial susceptibility tests were conducted  in the disk diffusion method. RESULTS: The mentioned study examined 591 stool  samples from children with diarrhea. Diarrheogenic E. coli was found in 27.4%  (162/591) of the children. EAEC was the diarreagenic E. coli most frequently  associated with diarrhea 52.4% (85/162), which was followed by enteropathogenic  E. coli 43.8% (71/162), enterotoxigenic E. coli 2.4% (4/162), and  enterohemorrhagic E. coli 1.2% (2/162). The aggR gene was detected in 63.5%  (54/85) of EAEC isolates; moreover, statistically significant correlation was  observed among typical EAEC (aggR) and aatA (P<0.0001), irp2 (P=0.0357) and shf  (P=0.0328). It was recorded that 69% (59/85) of the 85 analyzed EAEC strains were  biofilm producers; 73% (43/59) of the biofilm producers carried the aggR gene  versus 42.3% (11/26) of non-producers (P=0.0135). In addition, there was  association between the aatA gene and biofilm production; 61% (36/59) of the  samples presented producer strains, versus 19.2% (5/26) of non-producers  (P<0.0004). Antibiotic sensitivity test evidenced that most EAEC were ampicillin  70.6% (60/85), sulfamethoxazole 60% (51/85), tetracycline 44.7% (38/85) and  cefotaxime 22.4% (19/85) resistant. CONCLUSION: As far as it is known, the  present study is pioneer in Northern Brazil to investigate EAEC virulence factors  and to show the antimicrobial susceptibility of EAEC strains isolated from  children with diarrhea.
JO  - Arquivos de gastroenterologia
PB  - 
CY  - 
VL  - 55
IS  - 4
PG  - 390-396
SP  - 390
EP  - 396
AN  - 
DO  - 10.1590/S0004-2803.201800000-84
UR  - 
NS  - 
N1  - 
ER  - 

TY  - JOUR
TI  - Acute gastroenteritis in a pediatric population from Cali, Colombia in the post rotavirus vaccine era.
AU  - López-Medina, Eduardo
AU  - Parra, Beatriz
AU  - Dávalos, Diana M.
AU  - López, Pio
AU  - Villamarín, Eder
AU  - Pelaez, Melissa
PY  - 2018
PD  - 2018 Aug
AB  - BACKGROUND: Epidemiological data from Latin America on acute gastroenteritis (AGE) in the post rotavirus vaccine era obtained using highly sensitive molecular  techniques are scarce. METHODS: This prospective surveillance study was performed  between March 15, 2015 and March 19, 2016 in two municipal health networks (MHNs)  in Cali, Colombia to detect AGE in children <5 years of age. Consecutive sampling  was performed simultaneously in all health facilities belonging to both MHNs  until completion of the required sample size. Stool samples from AGE patients  were tested with a nucleic acid assay for 16 pathogens. Detection frequency and  incidence rates were obtained for specific pathogens according to age-group in  children with AGE leading to hospitalization or outpatient care. RESULTS: Overall  incidence rates of AGE-related hospitalization and outpatient care were 20 and  237 per 1000 children <5 years of age, respectively. Despite almost complete  rotavirus vaccine uptake, rotavirus was the most common etiology overall,  including hospitalization and outpatient treatment of 0-23-month-olds, with  incidence rates of 12 and 108 per 1000 children, respectively. Norovirus  incidence rates were similar to rotavirus rates in this age group and associated  with high Vesikari scores. Shigella predominated in 24-59-month-olds.  CONCLUSIONS: AGE remains an important cause of morbidity in children under 5  years of age, especially in those under 2 years. Rotavirus remains the leading  AGE-associated pathogen, followed closely by norovirus in younger children.  Preventive measures, including novel vaccination strategies, are necessary in  this population to further reduce AGE-related morbidity.
JO  - International journal of infectious diseases : IJID : official publication of the International Society for Infectious Diseases
PB  - 
CY  - 
VL  - 73
IS  - 
PG  - 52-59
SP  - 52
EP  - 59
AN  - 
DO  - 10.1016/j.ijid.2018.06.006
UR  - 
NS  - 
N1  - 
ER  - 

TY  - JOUR
TI  - Characteristics of diarrheagenic Escherichia coli among children under 5 years of age with acute diarrhea: a hospital based study.
AU  - Zhou, Yu
AU  - Zhu, Xuhui
AU  - Hou, Hongyan
AU  - Lu, Yanfang
AU  - Yu, Jing
AU  - Mao, Lie
AU  - Mao, Liyan
AU  - Sun, Ziyong
PY  - 2018
PD  - 2018 Feb 1
AB  - BACKGROUND: Diarrhea is the leading infectious cause of childhood morbidity and mortality. Among bacterial agents, diarrheagenic Escherichia coli (DEC) is the  major causal agent of childhood diarrhea in developing countries, particularly in  children under the age of 5 years. Here, we performed a hospital-based  prospective study to explore the pathotype distribution, epidemiological  characteristics and antibiotic resistance patterns of DEC from < 5-year-old  diarrheal children. METHODS: Between August 2015 and September 2016, 684 stool  samples were collected from children (< 5 years old) with acute diarrhea. All  samples were cultured and identified by matrix-assisted laser desorption  ionization time-of-flight mass spectrometry (MALDI-TOF MS) and biochemical tests.  PCR was used for subtyping, and enteropathogenic E. coli (EPEC) isolates were  identified simultaneously with serology. Furthermore, antimicrobial sensitivity  tests and sequencing of antibiotic resistance-related genes were conducted.  RESULTS: DEC strains were identified in 7.9% of the 684 stool samples. Among  them, the most commonly detected pathotype was EPEC (50.0% of DEC), of which  77.8% were classified as atypical EPEC (aEPEC). Age and seasonal distribution  revealed that DEC tended to infect younger children and to occur in summer/autumn  periods. Multidrug-resistant DEC isolates were 66.7%; resistance rates to  ampicillin, co-trimoxazole, cefazolin, cefuroxime, cefotaxime, and ciprofloxacin  were ≥ 50%. Among 5 carbapenem-resistant DEC, 60.0% were positive for  carbapenemase genes (2 blaNDM-1 and 1 blaKPC-2). Among 30 cephalosporin-resistant  DEC, 93.3% were positive for extended-spectrum β-lactamase (ESBL) genes, with  blaTEM-1 and blaCTX-M-55 being the most common types. However, no gyrA or gyrB  genes were detected in 16 quinolone-resistant isolates. Notably, aEPEC, which has  not received much attention before, also exhibited high rates of drug resistance  (81.0%, 66.7%, and 14.3% for ampicillin, co-trimoxazole , and carbapenem  resistance, respectively). CONCLUSIONS: EPEC was the most frequent DEC pathotype  in acute diarrheal children, with aEPEC emerging as a dominant diarrheal agent in  central China. Most DEC strains were multidrug-resistant, making even  ciprofloxacin unsuitable for empiric treatment against DEC infection. Among  carbapenem-resistant DEC strains, those harboring blaNDM-1 and blaKPC-2 were the  main causal agents. blaTEM-1 and blaCTX-M-55 were the major genetic determinants  associated with high levels of cephalosporin resistance.
JO  - BMC infectious diseases
PB  - 
CY  - 
VL  - 18
IS  - 1
PG  - 63
SP  - 63
EP  - 
AN  - 
DO  - 10.1186/s12879-017-2936-1
UR  - 
NS  - 
N1  - 
ER  - 

TY  - JOUR
TI  - Epidemiologic characteristics and clinical course of children with acute gastroenteritis hospitalized in the Department of Pediatric Infectious Diseases  and Hepatology at John Paul II Hospital in Krakow.
AU  - Rzucidło-Hymczak, Anna
AU  - Hymczak, Hubert
AU  - Plicner, Dariusz
AU  - Olechowska-Jarząb, Aldona
AU  - Gorczyca, Anna
AU  - Stoliński, Jarosław
PY  - 2018
PD  - 2018
AB  - INTRODUCTION: Acute gastroenteritis (AGE) is considered one of the most common reasons for hospitalization and the third leading cause of death related to  infectious diseases in children. The incidence and prevalence of  campylobacteriosis is lower in Poland than in other parts of the European Union.  THE AIM OF THE STUDY: The aim of the study was to investigate the epidemiology  and clinical features of AGE in hospitalized children. MATERIALS AND METHODS: The  study population comprised 462 consecutive patients with AGE, hospitalized in the  Department of Pediatric Infectious Diseases and Hepatology at John Paul II  Hospital in Krakow during 2016. After admission in the hospital, the patients’  stool samples were collected and tested for viral or bacterial pathogens. The  specimens were analyzed using classical cultural methods and qualitative  immunochromatographic assays for pathogens screening. The patients’ age, sex,  etiological factor, seasonal distribution, hospital length of stay and symptoms  of disease were collected retrospectively. RESULTS: The median age of AGE  patients was 3.0 years [1.5-5.5]. Eighty percent of all AGE cases occurred in  patients under 5 years of age (p<0.001). Rotavirus was the leading cause of AGE  and Campylobacter was the most common bacterial pathogen (p=0.001, p=0.05  respectively). The average length of hospital stay was 3.1 ± 1.6 days. The  longest hospitalization stays were related to patients with enteropathogenic  Escherichia coli and Salmonella (p<0.001 for all). A seasonal pattern was  observed for etiological factors of AGE (p<0.001). Fever, diarrhea and  pathological stool contaminations occurred more frequently in patients with  bacterial AGE (p<0.001 for all). SUMMARY AND CONCLUSIONS: This study showed that  routine diagnosis of Campylobacter in all children with AGE is associated with a  higher than reported prevalence of campylobacteriosis.
JO  - Przeglad epidemiologiczny
PB  - 
CY  - 
VL  - 72
IS  - 3
PG  - 337-348
SP  - 337
EP  - 348
AN  - 
DO  - 10.32394/pe.72.3.10
UR  - 
NS  - 
N1  - Margaret Kosek (2023-11-29 02:13:46)(Select): 1 year duration evident only from in text figure (but fulfilled); 
ER  - 

TY  - JOUR
TI  - A PROSPECTIVE-STUDY OF SHIGA-LIKE TOXIN-ASSOCIATED DIARRHEA IN A PEDIATRIC POPULATION
AU  - BEGUE, RE
AU  - NEILL, MA
AU  - PAPA, EF
AU  - DENNEHY, PH
PY  - 1994
PD  - 
AB  - Although population-based studies have shown that children have the highest age-specific incidence of infection with the Shiga-like toxin-producing E. coli (SLTEC), these sporadic case series were not focused specifically on the pediatric age group. We undertook a prospective study to determine the frequency of detection of SLT in an exclusively pediatric population. The study design minimized ascertainment and referral bias by systematically defining the population by the presence of diarrheal symptoms rather than by specific diagnosis, previous submission of stool for culture, or referral to a diarrhea study. All children <10 years of age hospitalized at a tertiary care pediatric hospital, irrespective of admission diagnosis, were surveyed prospectively at admission and for 2 days thereafter for the presence of defined diarrheal symptoms. From May 1, 1991, to April 30, 1992, 227 patients and 92 age- and season-matched controls were enrolled. Fecal SLT was detected in six (2.6%) patients, three of whom had E. coli O157:H7 organisms were isolated; SLT was not found in any of the controls. SLT was more commonly detected in children 2-10 years of age and in bloody stools. Salmonella was isolated in six (2.6%) cases, Shigella in five (2.2%), and Yersinia in three (1.3%); rotavirus was detected in 46 (20.3%). Two patients with SLT-associated diarrhea had hemolytic uremic syndrome (HUS), and four had hemorrhagic colitis. SLT-associated diarrhea occurred in the summer and fall months in contradistinction to that with rotavirus, which occurred in the winter and spring. Because enteric infection with SLTEC may have serious sequelae, such as HUS, and because it occurs with a frequency comparable to that of other bacterial enteropathogens, the evaluation of diarrhea in pediatric patients should include a search for SLTEC, particularly E. coli O157:H7.
JO  - JOURNAL OF PEDIATRIC GASTROENTEROLOGY AND NUTRITION
PB  - 
CY  - 
VL  - 19
IS  - 2
PG  - 164-169
SP  - 164
EP  - 169
AN  - WOS:A1994PH33300004
DO  - 10.1097/00005176-199408000-00004
UR  - 
NS  - 
N1  - 
ER  - 

TY  - JOUR
TI  - HIGH-FREQUENCY OF COINFECTING ENTEROPATHOGENS IN AEROMONAS-ASSOCIATED DIARRHEA OF HOSPITALIZED PERUVIAN INFANTS
AU  - PAZZAGLIA, G
AU  - SACK, RB
AU  - SALAZAR, E
AU  - YI, A
AU  - CHEA, E
AU  - LEONBARUA, R
AU  - GUERRERO, CE
AU  - PALOMINO, J
PY  - 1991
PD  - 
AB  - Rectal swabs from 391 infants less than 18 months of age who were hospitalized with acute diarrhea and from 138 similarly aged healthy infants were examined for the etiologic agents of diarrhea.  Aeromonas spp. were recovered from 205 of 391 (52.4%) diarrheic patients, whereas they were recovered from 12 of 138 (8.7%) controls (P < 10(-11).  Among the 205 Aeromonas-positive diarrheic patients, 118 (57.6%) were found to be coinfected with other common enteropathogens.  Of the 164 Aeromonas-positive initial diarrheic specimens, 82 (50.0%) had one or more other enteropathogens present; 30 patients were coinfected with rotavirus, 20 with enterotoxigenic Escherichia coli, 16 with Campylobacter spp., 14 with Shigella spp., 13 with enteropathogenic E. coli, 4 with Vibrio spp., 1 with Salmonella spp., and 1 with Plesiomonas spp.  The high frequency of isolation of Aeromonas strains from cases compared with that from controls supports an etiologic role for this organism.  However, frequent concomitant infections with other well-recognized enteropathogens and a lack of disease correlation with common Aeromonas phenotypes suggest that only a subset of Aeromonas strains may be diarrhea causing and that such strains may be common to several of the existing species.
JO  - JOURNAL OF CLINICAL MICROBIOLOGY
PB  - 
CY  - 
VL  - 29
IS  - 6
PG  - 1151-1156
SP  - 1151
EP  - 1156
AN  - WOS:A1991FM52000012
DO  - 10.1128/JCM.29.6.1151-1156.1991
UR  - 
NS  - 
N1  - 
ER  - 

TY  - JOUR
TI  - ENTEROTOXIGENIC ESCHERICHIA-COLI ASSOCIATED WITH INFANT DIARRHEA IN GALICIA, NORTH-WESTERN SPAIN
AU  - BLANCO, J
AU  - GONZALEZ, EA
AU  - BLANCO, M
AU  - GARABAL, JI
AU  - ALONSO, MP
AU  - FERNANDEZ, S
AU  - VILLANUEVA, R
AU  - AGUILERA, A
AU  - GARCIA, MA
AU  - TORRES, J
AU  - REY, A
AU  - JANSEN, WH
AU  - GUINEE, PAM
PY  - 1991
PD  - 
AB  - To assess the role of enterotoxigenic Escherichia coli(ETEC) in infantile diarrhoea, 482 children with diarrhoea and 103 healthy controls, from three localities of Galicia, northwestern Spain, were investigated between 1985 and 1988. Rotavirus (37.3%) and Salmonella spp. (12.8%) were the most common causal agents, followed by ETEC (3.9%), Campylobacter jejuni (2.3%), Shigella spp. (0.9%) and Yersinia enterocolitica (0.5%). ETEC were significantly more frequently isolated from children with diarrhoea who were under 1 month of age (26.5%) than from older diarrhoeic children (2.2%) (p < 0.001) or from healthy children who were under 1 month of age (0%) (p < 0.05). Among children who harboured ETEC, five of the nine children under 1 month of age developed diarrhoea in hospital, whereas none of the 10 children over 1 month of age did so. Seventeen ETEC isolates produced heat-stable enterotoxin (STa) only, four produced only heat-labile enterotoxin (LT), and two produced both toxins. Colonisation factor antigens CFA/I and CFA/II were detected in 11 (55.0%) of the 20 ETEC isolates that remained enterotoxigenic after maintenance in the laboratory. Most ETEC isolates belonged to serotypes O153:K - :H45 (nine STa+ CFA/I+ isolates), O27:K - :H7 (three STa+ isolates) or O6:K15:H16 (two LT+ STa+ CFA/II+ isolates). Our results suggest that ETEC constitute an important cause of neonatal diarrhoea in this part of Spain.
JO  - JOURNAL OF MEDICAL MICROBIOLOGY
PB  - 
CY  - 
VL  - 35
IS  - 3
PG  - 162-167
SP  - 162
EP  - 167
AN  - WOS:A1991GG03900006
DO  - 10.1099/00222615-35-3-162
UR  - 
NS  - 
N1  - Josh Colston (2023-09-13 12:00:29)(Select): Table II; 
ER  - 

TY  - JOUR
TI  - ROTAVIRUS AND ADENOVIRUS IN DIARRHEIC AND NON-DIARRHEIC FECES OF CHILDREN, IN ARARAQUARA, SP, BRAZIL
AU  - VALENTINI, SR
AU  - LUSTRI, WR
AU  - FALCAO, DP
PY  - 1992
PD  - 
AB  - The presence of rotavirus and adenovirus has been investigated in normal and diarrheic stools of 280 children younger than five years, in Araraquara - SP, Brazil. From the 280 fecal samples, 140 were collected from children with acute diarrhea and 140 from children without gastroenteritis symptoms - control group. It was used an immunoenzymatic assay (EIARA) for detection of both viruses. In addition, it was used polyacrylamide gel electrophoresis (PAGE) for rotavirus. 8.6% of diarrheic feces were positive for rotavirus using EIARA and 7.9% using PAGE. This virus was not detected in feces of the control group. Adenovirus was detected in 2.9% of diarrheic feces and in 1.4% of controls. The results show that rotavirus is an important agent of the infant diarrhea in Araraquara, SP.
JO  - REVISTA DE MICROBIOLOGIA
PB  - 
CY  - 
VL  - 23
IS  - 1
PG  - 24-27
SP  - 24
EP  - 27
AN  - WOS:A1992HV78900006
DO  - 
UR  - 
NS  - 
N1  - 
ER  - 

TY  - JOUR
TI  - CAMPYLOBACTER ENTERITIS IN SAUDI-ARABIA
AU  - ZAMAN, R
PY  - 1992
PD  - 
AB  - A 12-month survey on the incidence of campylobacter infection in 1217 patients with diarrhoea was carried out in Jeddah, Saudi Arabia. Campylobacters were isolated from 55 (4.5%) patients, second in prevalence to salmonellas (6.2%). Shigellas were isolated from 4.2% of patients. Campylobacter isolation rates were high in children of all ages, as well as in young adults (36.5% of all isolates were from adults aged 20-39 years). Isolation rates peaked in September and November. Analysis of the results showed that 69% were Campylobacter jejuni (mostly biotype IV) and 31% C. coli. Serogroups 5 and 23 (Penner scheme) and phage type 125 (Preston scheme) were most frequently isolated. Resistance to erythromycin and tetracycline was observed in 7.3 and 32.7% of the isolates. Campylobacters are an important cause of bacterial enteritis in Saudi Arabia. both in adults and in children, and should be sought routinely.
JO  - EPIDEMIOLOGY AND INFECTION
PB  - 
CY  - 
VL  - 108
IS  - 1
PG  - 51-58
SP  - 51
EP  - 58
AN  - WOS:A1992HK03200005
DO  - 10.1017/S0950268800049499
UR  - 
NS  - 
N1  - Josh Colston (2023-08-24 04:26:05)(Select): Salmonella and Shigella too; 
ER  - 

TY  - JOUR
TI  - A 2-YEAR SURVEY OF THERMOPHILIC CAMPYLOBACTERS AND OTHER ENTEROPATHOGENIC AGENTS IN TANANARIVE CHILDREN, MADAGASCAR
AU  - CASSELBERAUD, AM
AU  - SONG, P
AU  - RAKOTOARIMANANA, R
AU  - RAZANAMPARANY, M
AU  - CANDITO, D
PY  - 1992
PD  - 
AB  - From November 1988 to October 1990, an etiological study showed off the prevalence and the part of several enteropathogen agents which were not yet studied in Madagascar. 2290 stool's samples from 1659 children with diarrhea and 631 children without diarrhea under 14 years old have been investigated. An enteropathogenic agent was found from 45.2 % of diarrheic children and 14.7 % of healthy children. Thermophilic Campylobacters (Campylobacter jejuni and Campylobacter coli) were the most frequently identified agents from 14.1 % of diarrheic stools and 7.3 % of non diarrheic stools. A total of 267 isolates (224 from diarrheic children) were biotyped by using the Lior biotyping scheme : 84 (31.5 %) of the isolates were Campylobacter jejuni biotype I, 115 (43.1 %) were C. jejuni biotype II, 4 (1.5 %) were C. jejuni biotype III, 3 (1.1 %) were C. jejuni biotype IV, 24 (9 %) were Campylobacter coli biotype I and 37 (13.8 %) were C. coli biotype II. The two other etiological agents most frequently identified in diarrheic stool's samples were rotavirus (11 %) and enteropathogenic Escherichia coli (9.5 %).
JO  - MEDECINE ET MALADIES INFECTIEUSES
PB  - 
CY  - 
VL  - 22
IS  - 10
PG  - 848-854
SP  - 848
EP  - 854
AN  - WOS:A1992KB15300003
DO  - 10.1016/S0399-077X(05)80489-5
UR  - 
NS  - CASSELBERAUD 1992
N1  - Margaret Kosek (2024-10-05 03:59:22)(Select): actually it says less than 7 days; Josh Colston (2024-08-17 10:38:08)(Select): Ruthly: "They defined their diarrhea group as having "acute diarrhea for at least 7 days …"."; 
ER  - 

TY  - JOUR
TI  - [Infantile diarrheal diseases in Madagascar: bacterial, parasitologic and viral study].
AU  - Cassel-Beraud, A. M.
AU  - Morvan, J.
AU  - Rakotoarimanana, D. R.
AU  - Razanamparany, M.
AU  - Candito, D.
AU  - Ravaomanarivo, A. M.
AU  - Coulanges, P.
PY  - 1990
PD  - 1990
AB  - From November 1988 to October 1989, an etiological study showed off the prevalence and the part of several enteropathogen agents which are not yet  studied in MADAGASCAR. 1,523 stool's samples from 884 children with diarrhea and  639 children without diarrhea from 0 to 14 years old have been investigated. A  bacterial, parasitical or viral etiology was found from 36.3% of diarrheic  children and 11.2% of healthy children. The three agents the most frequently  identified from children with diarrhea are EPEC (10.5%), Campylobacter jejuni  (10.3%) and rotavirus (10%) and associations of two or three pathogen agents are  frequent (6.2%).
JO  - Archives de l'Institut Pasteur de Madagascar
PB  - 
CY  - 
VL  - 57
IS  - 1
PG  - 223-254
SP  - 223
EP  - 254
AN  - 
DO  - 
UR  - 
NS  - CASSELBERAUD 1992
N1  - Margaret Kosek (2024-10-05 03:59:22)(Select): actually it says less than 7 days; Josh Colston (2024-08-17 10:38:08)(Select): Ruthly: "They defined their diarrhea group as having "acute diarrhea for at least 7 days …"."; 
ER  - 

TY  - JOUR
TI  - VIRAL, BACTERIAL AND PARASITIC PATHOGENS ASSOCIATED WITH SEVERE DIARRHEA IN THE CITY OF SAO-PAULO, BRAZIL
AU  - STEWIEN, KE
AU  - MOS, EN
AU  - YANAGUITA, RM
AU  - JEREZ, JA
AU  - DURIGON, EL
AU  - HARSI, CM
AU  - TANAKA, H
AU  - MORAES, RM
AU  - SILVA, LA
AU  - SANTOS, MAA
AU  - CANDEIAS, JMG
AU  - TANAKA, K
AU  - PERET, TCT
AU  - BALDACCI, ER
AU  - GILIO, AE
PY  - 1993
PD  - 
AB  - Viral, bacterial and parasitic pathogens associated with diarrhoea were studied in infants and young children admitted to the paediatric clinic of the University Hospital of Sao Paulo during the period of 13 months. A recognised pathogenic organism was detected in 78% of the diarrhoeic patients, 6% of whom had a mixed infection with two agents. Enteropathogenic E. coli (EPEC) was the most common enteropathogen detected (22%), followed by rotavirus (19%) and adenovirus (10%).  Altogether 6% had diarrhoea associated with Salmonella or Shigella and 3% showed diarrhoeal illness associated with astrovirus. Infants less than 6 months of age were most commonly infected with enterobacteria (35%), mainly enteropathic E. coli (30%), whereas children 6 months to 2 years presented more often with viruses (38%), mainly rotaviruses (25%). Enteropathogens were found during all seasons of the year and rotaviruses showed a seasonal variation.
JO  - JOURNAL OF DIARRHOEAL DISEASES RESEARCH
PB  - 
CY  - 
VL  - 11
IS  - 3
PG  - 148-152
SP  - 148
EP  - 152
AN  - WOS:A1993NA31200003
DO  - 
UR  - 
NS  - 
N1  - 
ER  - 

TY  - JOUR
TI  - Hospitalization due to rotavirus acute gastroenteritis: a four-year survey.
AU  - Moulin, F
AU  - Marc, E
AU  - Lorrot, M
AU  - Coquery, S
AU  - Sauve-Martin, H
AU  - Ravilly, S
AU  - Lebon, P
AU  - Raymond, J
AU  - Brunet, F
AU  - Gendrel, D
PY  - 2002
PD  - 
AB  - Hospitalization due to rotavirus acute gastroenteritis: a four-year survey.Objective. - To evaluate the number of hospitalizations due to community-acquired rotavirus acute gastroenteritis in a general pediatric unit during a four-year survey.Results. -From January 1997 to December 2000, 725 patients were admitted for acute gastro-enteritis to the general paediatric unit of a Parisian children hospital (nosocomial diarrhoea excluded) and 706 (97.5%) of these patients had had a stool microbiologic examination. Diarrhoea was caused by rotavirus in 359 patients (50.89%) and Salmonella sp in 61 (8.6%). Children and infants hospitalized for rotavirus acute gastroenteritis were younger (26% had three months or less, and 50.03% had six months or less) than in other European studies.Conclusion. - This study is the first in France reporting a systematic survey of hospitalized gastroenteritis during four years. More than half of hospitalized community-acquired gastroenteritis, were due to rotavirus in this Parisian area. The young age of patients should be investigated in other French areas, searching for risk factors and rotavirus strains. (C) 2002 Editions scientifiques et medicales Elsevier SAS.
JO  - ARCHIVES DE PEDIATRIE
PB  - 
CY  - 
VL  - 9
IS  - 3
PG  - 255-261
SP  - 255
EP  - 261
AN  - WOS:000174842000006
DO  - 10.1016/S0929-693X(01)00761-8
UR  - 
NS  - 
N1  - Josh Colston (2024-08-17 10:34:30)(Select): Ruthly says it meets all the criteria.; 
ER  - 

TY  - JOUR
TI  - Cyclospora cayetanensis and intestinal parasitic profile in stool samples in Lagos, Nigeria
AU  - Alakpa, GE
AU  - Fagbenro-Beyioku, AF
PY  - 2002
PD  - 
AB  - Diarrhoea remains a leading cause of morbidity and mortality in the developing world and accounting for over 50 million deaths globally. The involvement of Cyclospora cayetanensis in diarrhoea cases globally has been documented, though with little from the Africa continent. This study was thus carried out to investigate the possible existence of this emerging pathogen and the parasitic profile in stool samples in the city of Lagos, Nigeria. A total of 1109 stool samples (216 of which came from diarrhoeal patients) were screened microscopically for intestinal parasites. Parasites were detected in just 16% (177). Cyclospora cayetanensis was detected from 11 stool samples: 10 diarrhoeal stools and one non-diarrhoeric stool. All stool samples positive for this emerging pathogen, were from patients aged 22 to 45 1/2 years, seven of which were seropositive for HIV (p > 0.05). Result thus revealed for the first time in this state and country, the existence of Cyclospora cayetanensis and its possible involvement in diarrhoea cases. It also identified Cryptosporidium parvum as the most prevalent intestinal parasite in the state, a strong departure from previous reports. There is the need however for a more detailed study, in order to determine the exact extent of C. cayetanensis involvement in diarrhoea cases and the effect of seasons and cultural feeding practices on its epidemiology for effective management of diarrhoeal cases.
JO  - ACTA PROTOZOOLOGICA
PB  - 
CY  - 
VL  - 41
IS  - 3
PG  - 221-227
SP  - 221
EP  - 227
AN  - WOS:000177458300002
DO  - 
UR  - 
NS  - 
N1  - 
ER  - 

TY  - JOUR
TI  - Diagnosis of Enteropathogens in Children with Acute Gastroenteritis: One Year Prospective Study in a Single Hospital
AU  - Chang, JY
AU  - Choi, JE
AU  - Shin, S
AU  - Yoon, JH
PY  - 2006
PD  - 
AB  - Purpose: Acute gastroenteritis in children is one of the frequently encountered diseases with relatively high admission rate. The aim of this study is to determine the isolation trends of common and emerging pathogens in acute gastroenteritis in children over a 12-month period in a community hospital.Methods: The study group included the children who were hospitalized to Seoul National University Boramae Hospital from April, 2003 to March, 2004 or visited outpatient clinic from April, 2003 to July, 2003 with presenting features of acute gastroenteritis. Stool specimens were obtained within 2 days after the visit and examined for the following pathogens: rotavirus, adenovirus, Salmonella, Shigella, Vibrio, pathogenic Escherichia coli (E. coli), Campylobacter and Yersinia species. Viral study was done with commercial kits for antigen detection. Identification of the bacterial pathogens was done by culture using selective media. For pathogenic E. coli, polymerase chain reaction (PCR) was done with the target genes related to the pathogenecity of enterotoxigenic E. coli (ETEC), enteropathogenic E. coli (EPEC) and enterohemorrhagic E. coli (EHEC).Results: The 130 hospitalized children and 28 outpatients were included in this study. The majority of children (>93%) were less than 6 years. Pathogens were isolated in 47% of inpatients and 43% of outpatients, respectively. Rotavirus was the most frequently identified pathogen, accounting for 42.3% of inpatients and 29.6% of outpatients. Nontyphoidal salmonella is the most commonly isolated bacterial pathogen (3.9%) in hospitalized children. Pathogenic E. coli (EPEC, ETEC) wasdetected in 2.1% (2/97) of inpatients and 25% (3/12) of outpatients. EHEC, adenovirus, Campylobacter, Yersinia and Shigella species were not detected in this study.Conclusion: Rotavirus is the most common enteropathogen in children with acute gastroenteritis. Nontyphoidal salmonella and pathogenic E. coli are important bacterial pathogens. Campylobacter species may not be commonly detected organism in hospitalized children with acute diarrhea. (Korean J Pediatr Gastroenterol Nutr 2006; 9: 1 similar to 13)
JO  - PEDIATRIC GASTROENTEROLOGY HEPATOLOGY & NUTRITION
PB  - 
CY  - 
VL  - 9
IS  - 1
PG  - 1-13
SP  - 1
EP  - 13
AN  - WOS:000410308400001
DO  - 
UR  - 
NS  - 
N1  - Josh Colston (2023-12-13 01:05:05)(Select): Screened by Korean-speaker and judged to be eligible.; 
ER  - 

TY  - JOUR
TI  - Molecular Epidemiology of Human Astrovirus Infection in Hospitalized Children with Acute Gastroenteritis
AU  - Chung, JY
AU  - Huh, K
AU  - Kim, SW
AU  - Shin, BM
AU  - Han, TH
AU  - Lee, JI
AU  - Song, MO
PY  - 2006
PD  - 
AB  - Purpose: Human astrovirus (HAstV) is known to be an important etiologic agent of acute gastroenteritis in infants worldwide. However, the prevalence of HAstV infection varies according to geographic region and patient age. The purpose of our study was to investigate the incidence of HAstV infection among hospitalized children at a tertiary hospital in Seoul.Methods: Fecal samples were collected from hospitalized children up to five years of age with acute gastroenteritis. A total of 812 fecal samples were collected from hospitalized children with acute gastroenteritis between February 2004 and January 2005. Fecal specimens were screened for rotavirus, enteric adenovirus and norovirus by enzyme immunoassay (EIA) or reverse transcriptase polymerase chain reaction (RT-PCR). HAstV positive samples were characterized by RT-PCR.Results: Rotavirus was detected in 16.9% (138/812), norovirus in 11.6% (94/812), and adenovirus in 4.0% (33/812) of the study population. HAstV was detected in 4.0% (33/812) samples by RTPCR. The age distribution of HAstV positive patients was as follows: <12 month old, 82.0% (27/33); 1 similar to 2 years old, 6.0% (2/33); 2 similar to 5 years old, 12.0% (4/33). The seasonal distribution of HAstV positive samples was as follows; April (3), May (5), June (4), August (12), September (4), October (2), November (2), and December (1). The peak rate of HAstV infection was observed during the summer season, 2004. A mixed infection of viral agents was confirmed in 2.7% (22/812) of the study population, most commonly with rotavirus and norovirus, and with rotavirus and HAstV. Genotype 1 was the predominant type (91%, 20/22) and genotype 8 was detected in two cases.Conclusion: The prevalence of HAstV infection was 4.0% in hospitalized children with acute gastroenteritis, and was especially high in infants. HAstV can be considered as an important etiologic agent of gastroenteritis in children.
JO  - PEDIATRIC GASTROENTEROLOGY HEPATOLOGY & NUTRITION
PB  - 
CY  - 
VL  - 9
IS  - 2
PG  - 139-146
SP  - 139
EP  - 146
AN  - WOS:000410312200002
DO  - 10.5223/kjpgn.2006.9.2.139
UR  - 
NS  - 
N1  - Josh Colston (2023-12-13 01:06:30)(Select): Screened by Korean-speaker and judged to be eligible.; 
ER  - 

TY  - JOUR
TI  - Hospital-Based Surveillance of Rotavirus and Other Viral Agents of Diarrhea in Children and Adults in Russia, 2005-2007
AU  - Podkolzin, AT
AU  - Fenske, EB
AU  - Abramycheva, NY
AU  - Shipulin, GA
AU  - Sagalova, OI
AU  - Mazepa, VN
AU  - Ivanova, GN
AU  - Semena, AV
AU  - Tagirova, ZG
AU  - Alekseeva, MN
AU  - Molochny, VP
AU  - Parashar, UD
AU  - Vinje, J
AU  - Maleev, VV
AU  - Glass, RI
AU  - Pokrovsky, VI
PY  - 2009
PD  - 
AB  - During a 2-year period in 2005-2007, we conducted surveillance of group A rotaviruses and other enteric agents among patients hospitalized with acute gastroenteritis in 8 different cities of the Russian Federation. Fecal specimens were gathered from 3208 children (including 2848 children aged <5 years) and 1354 adults who were admitted to hospitals in Moscow, St. Petersburg, Chelyabinsk, Nizhnii Novgorod, Tyumen, Khabarovsk, Makhachkala, and Yakutsk. Polymerase chain reaction was performed to detect rotaviruses of groups A and C, noroviruses of genogroups I and II, astrovirus, sapovirus, and enteric adenoviruses (group F). Group A rotavirus was the most common viral pathogen detected among children aged <5 years (43.6%), followed by norovirus (12.5%), whereas norovirus was the pathogen most commonly detected in adults (11.9%). P and G genotypes were determined for 515 rotavirus specimens, and the most prevalent genotypes were G1P[8] (44.9%), G4P[8] (40.0%), G2P[4] (8.5%), and G3P[8] (6.6%). This study is the first multicenter study of rotaviruses in the Russian Federation and documents the important burden of disease caused by this pathogen, which soon may be preventable by vaccination.
JO  - JOURNAL OF INFECTIOUS DISEASES
PB  - 
CY  - 
VL  - 200
IS  - 
PG  - S228-S233
SP  - S228
EP  - S233
AN  - WOS:000270655100025
DO  - 10.1086/605054
UR  - 
NS  - 
N1  - 
ER  - 

TY  - JOUR
TI  - The frequency of Escherichia coli (EPEC, ETEC, EIEC and serotypes) shigella, rotavirus and parasite agents among children with acute gastroenteritis in Southeast Anatolia, Turkey
AU  - Turhanoglu, M
AU  - Gulsun, S
AU  - Onur, A
AU  - Bilman, F
PY  - 2012
PD  - 
AB  - This study analyzed a host of parasite agents and bacterial viruses in 1,079 children aged 0 to 5 years suffering from diarrhea between 2004 and 2008. Enteric pathogens were detected in 767 (71%) infected patients and 456 control patients. Enteric pathogens were isolated from 41 (8.9%) of the infected patients. Isolated pathogens responsible for gastroenteritis were as follows: Rotavirus 282 (26.1%), Shigella 19 (1.7%), enteropathogenic Escherichia coli 153 (60.9%), entero-invasive E. coli 30 (11.9%) and enterotoxigenic E. coli 68 (27%). Among the E. coli serotypes; O111:K58:B4, 055: K59:B5, 0127:K63:B8:, 026: K60:B17, 124:K72:B17, 0125:K70:B15 were found in 48, 39, 29, 19, 9 and 5 (19.1, 15.5, 11.5, 7.5, 3.5 and 1.9%) of the cases, respectively. In two of the infected patients, both 128:K67:B12 and 0112:K66:B11 types were isolated together. Also, 0112: K66: B11 and 0128: K67: B12 types were isolated together only in two cases. Rotavirus was detected by enzyme immunoassay (EI) and rapid latex agglutination (LA) test in 26.1% of the fecal specimens from 1,079 children who had acute diarrhea and 4.3% of the fecal specimens of the 250 healthy controls. Infections were detected most commonly in children aged 0 to 2 months (54.8%). In the identification of rotavirus, the two methods, LA and EI were also compared. In diarrheal fecal samples, Entamoebae histolytica was found in 25.4% and Giardia lamblia was found in 18.4% patients.
JO  - AFRICAN JOURNAL OF MICROBIOLOGY RESEARCH
PB  - 
CY  - 
VL  - 6
IS  - 23
PG  - 5020-5024
SP  - 5020
EP  - 5024
AN  - WOS:000307503400026
DO  - 10.5897/AJMR12.389
UR  - 
NS  - 
N1  - 
ER  - 

TY  - JOUR
TI  - Relative Frequency of Rotavirus and Adenovirus Among Children Aged 1-60 Months Hospitalized With Acute Diarrhoea in South-Western, Iran
AU  - Kajbaf, TZ
AU  - Shamsizadeh, A
AU  - Kalvandi, G
AU  - Macvandi, M
PY  - 2013
PD  - 
AB  - Background: More than three million children in developing countries die from acute diarrhea annually. Rotaviruses and Adenoviruses are from the most important etiologic factors in acute gastroenteritis of children.Objectives: The aim of this study was to determine the prevalence of rotavirus and adenovirus among children with acute diarrhoea admitted to Abuzar Hospital in Ahvaz (Southwest Iran).Patients and Methods: In a descriptive, cross-sectional study over 1 year (September 2009 to August 2010), children who were admitted to Abuzar Hospital in Ahvaz with a diagnosis of acute diarrhoea were studied. Stools were examined with ELISA kits for detection of adenoviruses and rotaviruses.Results: Of 180 children in our study, 104 were boys (57.8%) and 76 were girls (42.2%), with a mean age of 12.86 months (1-60 months). Sixty-three (35%) had rotavirus infections (mean age, 11.57 months), and 6 (3.3%) had adenovirus infections (mean age, 8.17 months). We examined the seasonal distribution and found that 12 cases (19%) had occurred in spring, 11 (17.5%) in summer, 24 (38.1%) in autumn, and 16 (25.4%) in winter. There was no significant correlation between sex and viral agents causing acute diarrhoea (P = 0.96).Conclusions: This survey showed a high incidence of rotavirus infection (35%) in children with acute diarrhoea, especially in children under 2 years old. It seems that use of an appropriate vaccine could effectively prevent diarrhoea in this population. Published by Kowsar Corp, 2013. cc 3.0.
JO  - JUNDISHAPUR JOURNAL OF MICROBIOLOGY
PB  - 
CY  - 
VL  - 6
IS  - 1
PG  - 47-50
SP  - 47
EP  - 50
AN  - WOS:000311606700010
DO  - 10.5812/jjm.4072
UR  - 
NS  - 
N1  - Josh Colston (2023-08-24 05:41:20)(Select): Rotavirus and adenovirus; 
ER  - 

TY  - JOUR
TI  - Bacterial isolates from the stools of children aged less than 5 years with acute diarrhea in Kaduna, Northwestern Nigeria
AU  - Eseigbe, EE
AU  - Iriah, S
AU  - Ibok, S
AU  - Anyanwu, F
AU  - Eseigbe, P
AU  - Adama, SJ
AU  - Ayuba, GI
PY  - 2013
PD  - 
AB  - Background: Diarrhea is a significant cause of morbidity and mortality among children aged less than 5 years in sub-SaharanAfrica. Bacterial organisms are important etiological agents and their identifiication is vital to effective management. Objective: To identify characteristics of bacterial isolates in the stools of children aged less than 5 years with acute diarrhea. Materials and Methods: The stools of children aged less than 5 years presenting with acute diarrhea were cultured using deoxycholate citrate agar and Salmonella-Shigella agar. Data were analyzed using Epi Info version 3.5.3 and P values <0.05 were regarded as signifiicant. Results: Stool samples were obtained from 270 children aged 0.2 to 4.9 years (mean: 1.6 +/- 1.4 years). Majority of the children were males (156, 57.8%) and aged <2 years (64.1%). Diarrhea was bloody in 28 (11.8%) children. Antibiotic therapy was instituted in 185 (68.7%) children before presentation and mostly prescribed by caregiver (87, 47%). Metronidazole (154, 83.2%) was the commonest antibiotic prescribed. Bacteria were isolated in 175 (64.8%) samples. The commonest isolate was Escherichia coli (105, 60%). Bacteria were isolated from 7 (25%) of bloody diarrhea stools and the isolates were E. coli (2, 28.6%) and Shigella spp. (5, 71.4%). Isolates were most sensitive to ciprofloxacin (167, 95.4%). Bacterial isolation was signiicantly (P < 0.05) associated with age <2 years, nonuse of antibiotics, and bloody diarrhea. Conclusion: Enterobacteria are still important etiological agents of acute diarrhea among children. The study highlights the need for appropriate treatment of children with diarrhea and promotion of its prevention.
JO  - ANNALS OF TROPICAL MEDICINE AND PUBLIC HEALTH
PB  - 
CY  - 
VL  - 6
IS  - 4
PG  - 452-455
SP  - 452
EP  - 455
AN  - WOS:000218836500011
DO  - 10.4103/1755-6783.127798
UR  - 
NS  - 
N1  - 
ER  - 

TY  - JOUR
TI  - MOLECULAR CHARACTERIZATION OF DIARRHEAGENIC ESCHERICHIA COLI IN CHILDREN LESS THAN 5 YEARS OF AGE WITH DIARRHEA IN OUAGADOUGOU, BURKINA FASO
AU  - Konate, A
AU  - Dembele, R
AU  - Kagambega, A
AU  - Soulama, I
AU  - Kabore, WAD
AU  - Sampo, E
AU  - Cisse, H
AU  - Sanou, A
AU  - Serme, S
AU  - Zongo, S
AU  - Zongo, C
AU  - Fody, AM
AU  - Guessennd, NK
AU  - Traore, AS
AU  - Gassama-Sow, A
AU  - Barro, N
PY  - 2017
PD  - 
AB  - Diarrheagenic Escherichia coli (DEC) is important bacteria of children's endemic and epidemic diarrhea worldwide. The aim of this study was to determine the prevalence of DEC isolated from stool samples collected from children with acute diarrhea living in Ouagadougou, Burkina Faso. From August 2013 to October 2015, stool samples were collected from 315 children under 5 years of age suffering from diarrhea in the "Centre Medical avec Antenne Chirurgicale (CMA)" Paul VI and the CMA of Schiphra. E. coli were isolated and identified by standard microbiological methods, and the 16-plex PCR method was used to further characterize them. Four hundred and nineteen (419) E. coli strains were characterized, of which 31 (7.4%) DEC pathotypes were identified and classified in five E. coli pathotypes: 15 enteroaggregative E. coli (EAEC) (48.4%), 8 enteropathogenic E. coli (EPEC) (25.8%) with 4 typical EPEC and 4 atypical EPEC, 4 enteroinvasive E. coli (EIEC) (12.9%), 3 enterohemorrhagic E. coli (EHEC) 9.67%, and 1 enterotoxigenic E. coli (ETEC) 3.2%. The use of multiplex PCR as a routine in clinical laboratory for the detection of DEC would be a useful mean for a rapid management of an acute diarrhea in children.
JO  - EUROPEAN JOURNAL OF MICROBIOLOGY AND IMMUNOLOGY
PB  - 
CY  - 
VL  - 7
IS  - 3
PG  - 220-228
SP  - 220
EP  - 228
AN  - WOS:000423919300008
DO  - 10.1556/1886.2017.00011
UR  - 
NS  - 
N1  - Margaret Kosek (2023-11-07 04:31:40)(Select): hospital based; 
ER  - 

TY  - JOUR
TI  - Detection of 23 Gastrointestinal Pathogens Among Children Who Present With Diarrhea
AU  - Stockmann, C
AU  - Pavia, AT
AU  - Graham, B
AU  - Vaughn, M
AU  - Crisp, R
AU  - Poritz, MA
AU  - Thatcher, S
AU  - Korgenski, EK
AU  - Barney, T
AU  - Daly, J
AU  - Rogatcheva, M
PY  - 2017
PD  - 
AB  - Background. Diarrheal diseases are a major cause of ambulatory care visits and hospitalizations among children. Because of overlapping signs and symptoms and expensive and inefficient testing methods, the etiology of pediatric diarrhea is rarely established.Methods. We identified children < 18 years of age who were evaluated for diarrhea at Primary Children's Hospital in Salt Lake City, Utah, between October 2010 and September 2012. Stool specimens submitted for testing were evaluated by using the FilmArray gastrointestinal diagnostic system, which is a rapid multiplex polymerase chain reaction platform that can simultaneously detect 23 bacterial, viral, and protozoal agents.Results. A pathogen was detected in 561 (52%) of 1089 diarrheal episodes. The most commonly detected pathogens included toxigenic Clostridium difficile (16%), diarrheagenic Escherichia coli (15%), norovirus GI/GII (11%), and adenovirus F 40/41 (7%). Shiga toxin-producing E coli were detected in 43 (4%) specimens. Multiple pathogens were identified in 160 (15%) specimens. Viral pathogens (norovirus, adenovirus, rotavirus, and sapovirus) were more common among children < 5 years old than among those 5 to 17 years old (38% vs 16%, respectively; P < .001). Bacterial pathogens were identified most commonly in children 2 to 4 years of age. Children with 1 or more underlying chronic medical conditions were less likely to have a pathogen identified than those without a chronic medical condition (45% vs 60%, respectively; P < .01). Viral pathogens were detected more commonly in the winter, whereas bacterial pathogens were detected more commonly in the summer.Conclusions. Toxigenic C difficile, diarrheagenic E coli, and norovirus were the leading organisms detected among these children with diarrhea. Viral pathogens are identified frequently among young children with acute gastroenteritis.
JO  - JOURNAL OF THE PEDIATRIC INFECTIOUS DISEASES SOCIETY
PB  - 
CY  - 
VL  - 6
IS  - 3
PG  - 231-238
SP  - 231
EP  - 238
AN  - WOS:000416622700031
DO  - 10.1093/jpids/piw020
UR  - 
NS  - 
N1  - 
ER  - 

TY  - JOUR
TI  - Acute gastroenteritis and enteric viruses: Impact on the detection of norovirus
AU  - Azcona, OM
AU  - Gomez, LV
AU  - Sanchez, PB
AU  - Soto, RD
AU  - Suarez, LMM
PY  - 2017
PD  - 
AB  - Introduction: Norovirus is the second cause of acute viral gastroenteritis in infants after rota virus. However, its prevalence is underestimated because a specific diagnosis is not usually performed. The comparative study of microbiological diagnostics, performed before and after the implementation date of a test for detecting a particular microorganism, allows the estimation of the percentage of cases not properly diagnosed earlier (for non-implementation of the test) and those that would be left to diagnose if the test is removed. In this paper we study the epidemiology of acute gastroenteritis virus before and after the implantation of the Norovirus GI+GII CerTest.Material and methods: An observational retrospective cohort study was conducted on patients under 15 years old with acute gastroenteritis, from January 2013 to April 2015. The sample was divided into two groups. In the first group, the search was limited to adenovirus and rotavirus, and in the second one, the determination of norovirus became part of the systematic diagnosis. The study included 604 patients, 313 in the first group and 291 in the second one.Results: Demographic characteristics were similar in both groups. In the first group, 58/313 (18.5%) enteric viruses were identified and in the second group, 97/291 (33.3%). In the second group, 31 positive cases for norovirus were identified, but only 12 (4.1%) of them were positive exclusively for this virus. No significant differences were found in clinical features of intestinal viruses.Conclusions: An actual increase of 4.1% was observed in the cases with an identified aetiological agent after implementing the Norovirus GI+GII CerTest diagnostic technique. The most common cause of acute gastroenteritis is rotavirus, closely followed by norovirus. (C) 2016 Asociacion Espanola de Pediatria. Published by Elsevier Espana, S.L.U. All rights reserved.
JO  - ANALES DE PEDIATRIA
PB  - 
CY  - 
VL  - 87
IS  - 3
PG  - 143-147
SP  - 143
EP  - 147
AN  - WOS:000411045700004
DO  - 10.1016/j.anpedi.2016.08.006
UR  - 
NS  - 
N1  - 
ER  - 

TY  - JOUR
TI  - Pathogen-Specific Burden of Outpatient Diarrhea in Infants in Nepal: A Multisite Prospective Case-Control Study
AU  - Cardemil, CV
AU  - Sherchand, JB
AU  - Shrestha, L
AU  - Sharma, A
AU  - Gary, HE
AU  - Estivariz, CF
AU  - Diez-Valcarce, M
AU  - Ward, ML
AU  - Bowen, MD
AU  - Vinje, J
AU  - Parashar, U
AU  - Chu, SY
PY  - 2017
PD  - 
AB  - Background. Nonsevere diarrheal disease in Nepal represents a large burden of illness. Identification of the specific disease-causing pathogens will help target the appropriate control measures.Methods. Infants aged 6 weeks to 12 months were recruited from 5 health facilities in eastern, central, and western Nepal between August 2012 and August 2013. The diarrhea arm included infants with mild or moderate diarrhea treatable in an outpatient setting; the nondiarrhea arm included healthy infants who presented for immunization visits or had a mild nondiarrheal illness. Stool samples were tested for 15 pathogens with a multiplex polymerase chain reaction (PCR) assay and real-time reverse-transcription (RT)-PCR assays for rotavirus and norovirus. Rotavirus-and norovirus-positive specimens were genotyped. We calculated attributable fractions (AFs) to estimate the pathogen-specific burden of diarrhea and adjusted for facility, age, stunting, wasting, and presence of other pathogens.Results. We tested 307 diarrheal and 358 nondiarrheal specimens. Pathogens were detected more commonly in diarrheal specimens (164 of 307 [53.4%]) than in nondiarrheal specimens (113 of 358 [31.6%]) (P < .001). Rotavirus (AF, 23.9% [95% confidence interval (CI), 14.9%-32.8%]), Salmonella (AF, 12.4% [95% CI, 6.6%-17.8%]), and Campylobacter (AF, 5.6% [95% CI, 1.3%-9.8%]) contributed most to the burden of disease. In these diarrheal specimens, the most common genotypes for rotavirus were G12P[6] (27 of 82 [32.9%]) and G1P[8] (16 of 82 [19.5%]) and for norovirus were GII.4 Sydney (9 of 26 [34.6%]) and GII.7 (5 of 26 [19.2%]).Conclusions. The results of this study indicate that the introduction of a rotavirus vaccine in Nepal will likely decrease outpatient diarrheal disease burden in infants younger than 1 year, but interventions to detect and target other pathogens, such as Salmonella and Campylobacter spp, should also be considered.
JO  - JOURNAL OF THE PEDIATRIC INFECTIOUS DISEASES SOCIETY
PB  - 
CY  - 
VL  - 6
IS  - 3
PG  - E75-E85
SP  - E75
EP  - E85
AN  - WOS:000416622700011
DO  - 10.1093/jpids/pix009
UR  - 
NS  - 
N1  - 
ER  - 

TY  - JOUR
TI  - High Frequency of Enteric Protozoan, Viral, and Bacterial Potential Pathogens in Community-Acquired Acute Diarrheal Episodes: Evidence Based on Results of Luminex Gastrointestinal Pathogen Panel Assay
AU  - Hawash, YA
AU  - Ismail, KA
AU  - Almehmadi, M
PY  - 2017
PD  - 
AB  - Infectious diarrhea is endemic in most developing countries. We aimed to investigate the protozoan, viral, and bacterial causes of acute diarrhea in Taif, Saudi Arabia. A cross-sectional prospective 1-year study was conducted on 163 diarrheal patients of various ages. Stool samples were collected, 1 per patient, and tested for 3 protozoa, 3 viruses, and 9 bacteria with the Luminex Gastrointestinal Pathogen Panel. Overall, 53.4% (87/163) of samples were positives (20.8% protozoa, 19.6% viruses, 2.8% bacteria, and 9.8% mixed). Rotavirus (19.6%), Giardia duodenalis (16.5%), and Cryptosporidium spp. (8.5%) were the mostly detected pathogens. Adenovirus 40/41 (4.2%), Salmonella (3%), Shiga toxin-producing Escherichia coli (3%), and Entamoeba histolytica (2.4%) were also detected. Norovirus GI/II, Vibrio cholerae, Yersinia enterocolitica, and Clostridium difficile toxin A/B were not detected in any patients. All pathogens were involved in coinfections except E. histolytica. Giardia (5.5%) and rotavirus (3%) were the most commonly detected in co-infections. Enterotoxigenic E. coli (2.4%), Campylobacter spp. (2.4%), E. coli 0157 (1.8%), and Shigella spp. (1.2%) were detected in patients only as co-infections. Infections were more in children 0-4 years, less in adults <40 years, and least >40 years, with statistically significant differences in risk across age groups observed with rotavirus (P < 0.001), Giardia (P = 0.006), and Cryptosporidium (P = 0.036) infections. Lastly, infections were not significantly more in the spring. This report demonstrates the high burden of various enteropathogens in the setting. Further studies are needed to define the impact of these findings on the clinical course of the disease.
JO  - KOREAN JOURNAL OF PARASITOLOGY
PB  - 
CY  - 
VL  - 55
IS  - 5
PG  - 513-521
SP  - 513
EP  - 521
AN  - WOS:000414045100006
DO  - 10.3347/kjp.2017.55.5.513
UR  - 
NS  - 
N1  - Josh Colston (2023-08-25 10:34:50)(Select): from March 2016 through February 2017; 
ER  - 

TY  - JOUR
TI  - Impact of Rotavirus Vaccine Introduction and Postintroduction Etiology of Diarrhea Requiring Hospital Admission in Haydom, Tanzania, a Rural African Setting
AU  - Platts-Mills, JA
AU  - Amour, C
AU  - Gratz, J
AU  - Nshama, R
AU  - Walongo, T
AU  - Mujaga, B
AU  - Maro, A
AU  - McMurry, TL
AU  - Liu, J
AU  - Mduma, E
AU  - Houpt, ER
PY  - 2017
PD  - 
AB  - Background. No data are available on the etiology of diarrhea requiring hospitalization after rotavirus vaccine introduction in Africa. The monovalent rotavirus vaccine was introduced in Tanzania on 1 January 2013. We performed a vaccine impact and effectiveness study as well as a quantitative polymerase chain reaction (qPCR)-based etiology study at a rural Tanzanian hospital.Methods. We obtained data on admissions among children < 5 years to Haydom Lutheran Hospital between 1 January 2010 and 31 December 2015 and estimated the impact of vaccine introduction on all-cause diarrhea admissions. We then performed a vaccine effectiveness study using the test-negative design. Finally, we tested diarrheal specimens during 2015 by qPCR for a broad range of enteropathogens and calculated pathogen-specific attributable fractions (AFs).Results. Vaccine introduction was associated with a 44.9% (95% confidence interval [CI], 17.6%-97.4%) reduction in diarrhea admissions in 2015, as well as delay of the rotavirus season. The effectiveness of 2 doses of vaccine was 74.8% (95% CI, -8.2% to 94.1%) using an enzyme immunoassay-based case definition and 85.1% (95% CI, 26.5%-97.0%) using a qPCR-based case definition. Among 146 children enrolled in 2015, rotavirus remained the leading etiology of diarrhea requiring hospitalization (AF, 25.8% [95% CI, 24.4%-26.7%]), followed by heat-stable enterotoxin-producing Escherichia coli (AF, 18.4% [95% CI, 12.9%-21.9%]), Shigella/enteroinvasive E. coli (AF, 14.5% [95% CI, 10.2%-22.8%]), and Cryptosporidium (AF, 7.9% [95% CI, 6.2%-9.3%]).Conclusions. Despite the clear impact of vaccine introduction in this setting, rotavirus remained the leading etiology of diarrhea requiring hospitalization. Further efforts to maximize vaccine coverage and improve vaccine performance in these settings are warranted.
JO  - CLINICAL INFECTIOUS DISEASES
PB  - 
CY  - 
VL  - 65
IS  - 7
PG  - 1144-1151
SP  - 1144
EP  - 1151
AN  - WOS:000410675900012
DO  - 10.1093/cid/cix494
UR  - 
NS  - 
N1  - Margaret Kosek (2023-11-30 04:29:41)(Select): needed a vaccine card as well as diarrhea; 
ER  - 

TY  - JOUR
TI  - Etiology, epidemiology and clinical characteristics of acute diarrhea in hospitalized children in rural Peru
AU  - Cornejo-Tapia, A
AU  - Orellana-Peralta, F
AU  - Weilg, P
AU  - Bazan-Mayra, J
AU  - Cornejo-Pacherres, H
AU  - Ulloa-Urizar, G
AU  - Aguilar-Luis, MA
AU  - Pons, MJ
AU  - del Valle-Mendoza, J
PY  - 2017
PD  - 
AB  - Introduction: Diarrhea remains one of the main causes of morbidity and mortality in children under five years of age especially in low-income countries. In Peru, epidemiological reports about enteropathogens related to acute diarrhea are scarce in rural areas. The aim of this study was to describe the etiology, epidemiology, and clinical characteristics of the principal causes of acute infectious diarrhea in in a northern rural region of Peru.Methodology: A prospective study was conducted from January 2011 to December 2012 to describe the main pathogens causing acute diarrhea using PCR assay.Results: A total of 117 children diagnosed with acute diarrhea were included in the study. A single etiological agent was identified in 41.03% of samples, being rotavirus followed by norovirus and Shigella. Co-infections containing virus and bacteria were found in 22.22% of samples. Vomiting was most commonly found symptoms in 58.97% cases followed by fever (54.70%). Malnutrition was detected in 14.53% of the children.Conclusions: High prevalence of rotavirus, as well as adenovirus and norovirus, was observed in the present study. Shigella was the most common bacteria found in acute diarrhea in the area. The implementation of a better surveillance system is mandatory in order to identify the principal etiologies of gastroenteritis in the rural areas of Peru and to develop of better prevention strategies and reduce diarrhea-associated mortalities.
JO  - JOURNAL OF INFECTION IN DEVELOPING COUNTRIES
PB  - 
CY  - 
VL  - 11
IS  - 11
PG  - 826-832
SP  - 826
EP  - 832
AN  - WOS:000417784400002
DO  - 10.3855/jidc.7881
UR  - 
NS  - 
N1  - 
ER  - 

TY  - JOUR
TI  - A Hospital-based Case-control Study of Diarrhea in Children in Shanghai
AU  - Chang, HL
AU  - Zhang, L
AU  - Ge, YL
AU  - Cai, JH
AU  - Wang, XS
AU  - Huang, Z
AU  - Guo, JY
AU  - Xu, H
AU  - Gu, Z
AU  - Chen, H
AU  - Xu, XB
AU  - Zeng, M
PY  - 2017
PD  - 
AB  - Background: Prevention and control of childhood diarrhea is a global priority. We conducted a case-control study of childhood diarrhea in Shanghai.Methods: We prospectively recruited diarrheal children in an outpatient setting. Nondiarrheal controls were individually matched to cases. Rotavirus, norovirus and bacterial pathogens were examined. Clinical and epidemiologic data were obtained at enrollment and follow-up.Results: Potential pathogens identified in 680 diarrheal cases and 680 controls were rotavirus (19.0% vs. 1.3%), norovirus (13.4% vs. 4.7%), nontyphoidal Salmonella (9.3% vs. 1.9%), enteropathogenic Escherichia coli (8.4% vs. 6.9%) and enteroaggregative Escherichia coli (7.2% vs. 6.2%) and Campylobacter (5.1% vs. 1.2%), enterotoxigenic Escherichia coli (1.2% vs. 0.6%), enterohemorrhagic Escherichia coli (0.3% vs. 0%) and Shigella (0.15% vs. 0%), respectively. The specificity and sensitivity of fecal leukocytes > 5 per high-power field for the diagnosis of bacterial diarrhea were 94.2% and 22.8%. Salmonella were susceptible to ciprofloxacin, ceftriaxone and amoxicillin-clavulanate and showed low frequency of resistance to azithromycin. Campylobacter showed low frequency of resistance to azithromycin and high frequency of resistance to ciprofloxacin. Diarrheagenic Escherichia coli was highly susceptible to ciprofloxacin and amoxicillin-clavulanate. Contact with diarrheal patients was a risk factor for rotavirus [adjusted odds ratio (aOR): 11.7], norovirus (aOR: 7.5) and Campylobacter (aOR: 27.1) infections. Mother's education was positively associated with Salmonella infection (aOR: 2.1). Good hand hygiene was protective against rotavirus (aOR: 0.6), norovirus (aOR: 0.5) and Salmonella (aOR: 0.3) infections.Conclusions: Rotavirus, norovirus, nontyphoidal Salmonella and Campylobacter are significantly associated with diarrhea in Chinese children. Fecal leukocytes > 5 per high-power field can predict bacterial diarrhea. Target prevention and appropriate treatment of diarrhea should consider the potential pathogen and resistance pattern.
JO  - PEDIATRIC INFECTIOUS DISEASE JOURNAL
PB  - 
CY  - 
VL  - 36
IS  - 11
PG  - 1057-1063
SP  - 1057
EP  - 1063
AN  - WOS:000417430900012
DO  - 10.1097/INF.0000000000001562
UR  - 
NS  - 
N1  - Josh Colston (2023-09-09 06:57:01)(Select): All months of 2014; 
ER  - 

TY  - JOUR
TI  - Clinical and epidemiological characteristics in hospitalized young children with acute gastroenteritis in southern Taiwan: According to major pathogens
AU  - Taiwan Pediat Infect Dis Alliance
AU  - Chung, N
AU  - Wang, SM
AU  - Shen, CF
AU  - Kuo, FC
AU  - Ho, TS
AU  - Hsiung, CA
AU  - Mu, JJ
AU  - Wu, FT
AU  - Huang, LM
AU  - Huang, YC
AU  - Chi, H
AU  - Lin, HC
AU  - Liu, CC
PY  - 2017
PD  - 
AB  - Background: Acute gastroenteritis (AGE) can be caused by a wide array of pathogens, including bacteria, viruses, and parasites. A prospective study to investigate the epidemiology and clinical presentation in young children hospitalized with AGE was conducted in a medical center in southern Taiwan.Methods: Patients aged less than 5 years who was hospitalized due to AGE in National Cheng Kung University Hospital were enrolled from July 2014 to June 2016. The demographic information, clinical features and laboratory data were collected by chart reviews, and stool samples were sent to Centers of Disease Control, Taiwan (Taiwan CDC) for a panel of pathogen identification consisting of two viruses, nine bacteria, and five parasites.Results: Totally 441 patients were enrolled in this study. Salmonella spp. was the leading cause of disease (21.8%), followed by norovirus (17.0%), Clostridium difficile (9.5%), and rotavirus (9.3%). Norovirus identification rate was the highest among patients less than 6 months of age, while Salmonella was highest among patients between 2 and 3 years old. Patients with Salmonella infection frequently presented with fever, lethargy, bloody stool, and elevated serum level of C-reactive protein (CRP); norovirus and rotavirus infection frequently presented with vomiting. Salmonella gastroenteritis also resulted in longer hospitalization and more frequent antibiotics administration. C. difficile could be isolated from both gastroenteritis patients and control children.Conclusion: Salmonella spp. was the most common pathogen of AGE in hospitalized children in southern Taiwan during 2014-2016, followed by norovirus and rotavirus. Further monitoring of epidemiology characteristics among cardinal pathogens of pediatric gastroenteritis is necessary. Copyright (C) 2017, Taiwan Society of Microbiology. Published by Elsevier Taiwan LLC.
JO  - JOURNAL OF MICROBIOLOGY IMMUNOLOGY AND INFECTION
PB  - 
CY  - 
VL  - 50
IS  - 6
PG  - 915-922
SP  - 915
EP  - 922
AN  - WOS:000418085100022
DO  - 10.1016/j.jmii.2017.07.015
UR  - 
NS  - 
N1  - 
ER  - 

TY  - JOUR
TI  - A Retrospective Analysis of Rotavirus and Adenovirus Infections in Pediatric Population Admitted to Emergency Department with Acute Gastroenteritis
AU  - Comce, M
AU  - Kafadar, D
AU  - Erol, M
AU  - Yigit, O
PY  - 2017
PD  - 
AB  - Objective: Acute gastroenteritis (AGE) is a frequent reason of morbidity and mortality in children in both developed and underdeveloped countries. It is mostly caused by infectious agents which differ according to age groups and seasons. We aimed to review the frequency, and the age, gender, season of admission, characteristics and rate of hospitalization of rotavirus and adenovirus infections in pediatric population admitted to emergency department with AGE in which stool analysis was performed.Material and Methods: The records of 5526 patients aged between 0-16 years who were admitted to pediatric emergency unit with AGE in a year and in which stool analysis were performed were reviewed. Frequency of rotavirus and adenovirus cases, gender and age distribution and hospitalization data were analyzed.Results: A total of 5526 patients with AGE, 2303 females and 3223 males, with a mean age of 5.21 +/- 3.40 were included. Adenovirus was detected in 3.1% and rotavirus was detected in 22.4% of all cases. There were no significant differences between genders in adenovirus and rotavirus cases. Rotavirus infection was significantly high in children aged between 7 months-2 years and 3-6 years while adenovirus infection rate was similar in all age groups except adolescence. Rotavirus detection was significantly higher in winter months whereas adenovirus infections are seen throughout the year. Among rotavirus cases (n=1240); 344 (27.7%) patients were taken under observation and 73 (5.9%) patients were hospitalized. For adenovirus cases (n=169); 50 (29.6%) patients were taken under observation and 10 (5.9%) patients were hospitalized.Conclusion: Our study consists of a remarkable number of patients. Rotavirus has a seasonal pattern and is more frequent in younger children and requires more hospitalization. Describing the characteristics of the infections may help to eliminate unnecessary tests and inappropriate diagnoses especially in emergency settings.
JO  - JOURNAL OF PEDIATRIC INFECTION
PB  - 
CY  - 
VL  - 11
IS  - 4
PG  - 153-160
SP  - 153
EP  - 160
AN  - WOS:000510626900001
DO  - 10.5578/ced.66368
UR  - 
NS  - 
N1  - 
ER  - 

TY  - JOUR
TI  - High prevalence of diarrheagenic Escherichia coli carrying toxin-encoding genes isolated from children and adults in southeastern Brazil
AU  - Spano, LC
AU  - da Cunha, KF
AU  - Monfardini, MV
AU  - Fonseca, RDB
AU  - Scaletsky, ICA
PY  - 2017
PD  - 
AB  - Background: Diarrheagenic Escherichia coli (DEC) are important bacterial causes of childhood diarrhea in Brazil, but its impact in adults is unknown. This study aimed at investigating DEC among children and adults living in endemic areas.Methods: A total of 327 stools specimens were collected from children (n = 141) and adults (n = 186) with diarrhea attending health centers. Diarrheagenic E. coli (DEC) were identified by their virulence genes (multiplex polymerase chain reaction) and HEp-2 cell adherence patterns.Results: DEC were detected in 56 (40%) children and 74 (39%) adults; enteroaggregative E. coli (EAEC) (23%) was the most prevalent pathotype, followed by diffusely adherent E. coli (DAEC) (13%), and occurred at similar frequencies in both diarrheal groups. Atypical enteropathogenic E. coli (aEPEC) strains were recovered more frequently from children (6%) than from adults (1%). Twenty-six percent of the EAEC were classified as typical EAEC possessing aggR gene, and carried the aap gene. EAEC strains carrying aggR-aap-aatA genes were significantly more frequent among children than adults (p < 0.05). DAEC strains possessing Afa/Dr. genes were detected from children (10%) and adults (6%). EAEC and DAEC strains harboring genes for the EAST1 (astA), Pet, Pic, and Sat toxins were common in both diarrheal groups. The astA and the porcine AE/associated adhesin (paa) genes were found in most of aEPEC strains. High levels of resistance to antimicrobial drugs were found among DAEC and aEPEC isolates.Conclusion: The results show a high proportion of EAEC and DAEC carrying toxin-encoding genes among adults with diarrhea.
JO  - BMC INFECTIOUS DISEASES
PB  - 
CY  - 
VL  - 17
IS  - 
PG  - 
SP  - 
EP  - 
AN  - WOS:000418160300001
DO  - 10.1186/s12879-017-2872-0
UR  - 
NS  - 
N1  - 
ER  - 

TY  - JOUR
TI  - Contribution of the FilmArray (R) Gastrointestinal Panel in the laboratory diagnosis of gastroenteritis in a cohort of children: a two-year prospective study
AU  - Calderaro, A
AU  - Martinelli, M
AU  - Buttrini, M
AU  - Montecchini, S
AU  - Covan, S
AU  - Rossi, S
AU  - Ferraglia, F
AU  - Montagna, P
AU  - Pinardi, F
AU  - Larini, S
AU  - Arcangeletti, MC
AU  - Medici, MC
AU  - Chezzi, C
AU  - De Conto, F
PY  - 2018
PD  - 
AB  - This study represents a 2-year picture of the epidemiology of enteric pathogens in children suffering from gastroenteritis using the FilmArray (R) Gastrointestinal Panel (FA-GP), a multiplex molecular assay that allows to simultaneously detect a large panel of pathogens independently of the etiological suspicion and to evaluate its potential contribution to the diagnosis compared to the conventional methods.A total of 1716 stool samples, collected from children with clinical suspicion of bacterial and/or viral gastroenteritis attending the University Hospital of Parma, was submitted to the FA-GP and, when an adequate aliquot was available, to electron microscopy (n = 1163) for virus detection and to an enterovirus-targeting real-time PCR (n = 1703). Specimens with positive results for Salmonella, Yersinia enterocolitica, Vibrio, diarrheagenic Escherichia Campylobacter, Plesiomonas shigelloides and/or parasites by the FA-GP were also submitted to conventional diagnostic methods.The FA-GP gave positive results in 958 (55.8%) cases, 64.8% from inpatients: 647 (67.5%) contained a single agent and 311 (32.5%) multiple agents, for a total of 1374 pathogens. Enteropathogenic E. coli, rotavirus, norovirus, toxigenic Clostridioides difficile, and sapovirus were the most commonly detected pathogens. A total of 812 additional agents (344 of which as single pathogen) was detected by the FA-GP and not included in the clinical suspicion. The overall recovery rate of the conventional methods from stools that resulted positive by the FA-GP was 38.6% for bacteria, 50% and 84.2% for Giardia intestinalis and Cryptosporidium, respectively, and ranged from 3.7% to 64.6% for viruses, if excluding all electron microscopy-negative astroviruses. Enterovirus, an agent not targeted by the FA-GP, was revealed in 9.6% (164/1703) of the examined samples, and in 52 cases it was the only agent detected.The results of this study allowed to extend the range of detectable pathogens independently of the clinical suspicion, to detect co-infections in almost one third of children positive for at least one agent and to show that conventional methods would have missed more than half of the enteric agents detected by the FA-GP.
JO  - INTERNATIONAL JOURNAL OF MEDICAL MICROBIOLOGY
PB  - 
CY  - 
VL  - 308
IS  - 5
PG  - 514-521
SP  - 514
EP  - 521
AN  - WOS:000440393900004
DO  - 10.1016/j.ijmm.2018.04.007
UR  - 
NS  - 
N1  - 
ER  - 

TY  - JOUR
TI  - Prevalence and Antibiotic Susceptibility Patterns of Salmonella and Shigella Species Isolated from Pediatric Diarrhea in Tehran
AU  - Farahani, NN
AU  - Jazi, FM
AU  - Nikmanesh, B
AU  - Asadolahi, P
AU  - Kalani, BS
AU  - Amirmozafari, N
PY  - 2018
PD  - 
AB  - Background: Salmonella and Shigella infections are important public health concerns among children. The emergence of antibiotic resistance amongst Salmonella and particularly Shigella isolates has posed serious problems in antimicrobial treatment worldwide. Data on local antibiotic resistance patterns are essential to design suitable antibiotic treatment guidelines.Objectives: The aim of the present study was to determine the prevalence and drug susceptibility patterns of Shigella and Salmonella species in addition to the detection of extended-spectrum beta-lactamase producing isolates among diarrhea samples of pediatric patients.Methods: A total of 5300 diarrheic samples from children were examined for the presence of Salmonella and Shigella species. Biochemical and microbial tests, as well as specific polyvalent antisera, were used for the identification of the bacterial species. Antibiotic susceptibility tests and extended-spectrum beta-lactamase detection were conducted by disc diffusion and combination disc methods, respectively.Results: A total of 371 (7%) and 472 (8.9%) samples were positive for Salmonella and Shigella species, respectively. The most prevalent Salmonella isolate was serogroup D (n: 176, 47.5%). Of the Shigella isolates, 60.8% were found as Shigella sonnei and 39.2% as Shigella flexneri. The highest level of antibiotic resistance was noted among Shigella flexneri isolates. Overall, 35.7% of the Shigella flexneri isolates and 31% of the Shigella sonnei isolates produced extended-spectrum beta-lactamases.Conclusions: This study provided information on the prevalence and antimicrobial susceptibility patterns of Salmonella and Shigella isolates in Iran. It also indicated a high-level resistance among Shigella isolates to co-trimoxazole and ampicillin and among Salmonella isolates to nalidixic acid.
JO  - ARCHIVES OF PEDIATRIC INFECTIOUS DISEASES
PB  - 
CY  - 
VL  - 6
IS  - 4
PG  - 
SP  - 
EP  - 
AN  - WOS:000452035400003
DO  - 10.5812/pedinfect.57328
UR  - 
NS  - 
N1  - 
ER  - 

TY  - JOUR
TI  - Enteric pathogen co-infections in the paediatric population from rural communities in the Vhembe District, South Africa
AU  - Ledwaba, SE
AU  - Kabue, JP
AU  - Barnard, TG
AU  - Traore, AN
AU  - Potgieter, N
PY  - 2018
PD  - 
AB  - Background. Enteric pathogens co-infections are a serious health risk in children under the age of 5 years.Objective. The study aimed to determine the prevalence of diarrhoea-causing pathogens in children suffering from diarrhoea in rural communities of the Vhembe District.Methods. A cross-sectional study was conducted from July 2014 to June 2015. Diarrhoeal stool specimens (N=237) were collected from children attending primary healthcare facilities in rural communities of the Vhembe District. Stools were screened for enteric viral adenovirus 40/ 41, rotavirus and norovirus pathogens by means of enzyme immuno-assay (EIA) and enteric bacterial Escherichia coli spp. (diarrhoeagenic pathotypes), Shigella spp., Salmonella spp. and Vibrio spp. pathogens by means of multiplex polymerase chain reaction.Results. A total of 59.1% (140/ 237) were positive for at least one or more enteric pathogens. Enterotoxigenic E. coli (ETEC) (27.9%), enteroaggregative E. coli (EAEC) (26.8%) and atypical enteropathogenic E. coli (EPEC) (17.9%) were frequently detected in children less than 2 years of age. Bacterial-bacteria co-infections were detected in 24.5% (n=58) and bacterial-viral co-infections in 14.3% (n=34) of the stool specimens.Conclusion. The findings indicated that enteric pathogen co-infections are major causes of diarrhoea in children less than 2 years of age in the Vhembe District.
JO  - SOUTH AFRICAN JOURNAL OF CHILD HEALTH
PB  - 
CY  - 
VL  - 12
IS  - 4
PG  - 170-174
SP  - 170
EP  - 174
AN  - WOS:000453609700009
DO  - 10.7196/SAJCH.2018.v12i4.1550
UR  - 
NS  - 
N1  - Josh Colston (2023-08-22 03:14:47)(Select): July 2014 to June 2015; 
ER  - 

TY  - JOUR
TI  - Low Frequency of Adenovirus, Rotavirus, and Norovirus in Pediatric Diarrheal Samples from Central Iran
AU  - Abbasi, E
AU  - Mondanizadeh, M
AU  - van Belkum, A
AU  - Ghaznavi-Rad, E
PY  - 2022
PD  - 
AB  - Background: Acute viral gastroenteritis is a disorder that affects children globally but mostly in developing countries. Adenoviruses, rotaviruses, and noroviruses are the leading viral causes of childhood gastroenteritis.Objectives: This study is the first to investigate the frequency of these viruses in diarrheal samples from pediatric patients living in central Iran.Methods: A total of 173 samples of pediatric diarrhea, from May 2015 to May 2016, were included in this descriptive cross-sectional study. The samples were analyzed using in-house developed PCR and reverse transcription (RT)-PCR methods to investigate the frequency of adenoviruses, rotaviruses, and noroviruses.Results: Out of 173 samples of pediatric diarrhea, eight were shown to contain enteric viruses (4.6%): (1) four with adenoviruses (2.3%); (2) three with rotaviruses (1.7%); and (3) one with a genogroup II norovirus (0.6%). Most of the positive samples were obtained from children under the age of seven. The most common additional clinical symptoms in pediatric patients with viral agents were fever, vomiting, and abdominal pain.Conclusions: In central Iran, adenoviruses and rotaviruses were rarely found as agents responsible for gastroenteritis. Although viral gastroenteritis in this area had less frequency than bacterial gastroenteritis, we need to monitor all enteropathogenic agents for longer periods to understand better real endemicity and the possibility of unexpected viral enteritis outbreaks.
JO  - ARCHIVES OF PEDIATRIC INFECTIOUS DISEASES
PB  - 
CY  - 
VL  - 10
IS  - 2
PG  - 
SP  - 
EP  - 
AN  - WOS:000799157800005
DO  - 10.5812/pedinfect.118470
UR  - 
NS  - 
N1  - 
ER  - 

TY  - JOUR
TI  - A Comparative Study of Acute Gastroenteritis Symptoms in Single- versus Multiple-Virus Infections
AU  - Hikita, T.
AU  - Phan, T.
AU  - Okitsu, S.
AU  - Hayakawa, S.
AU  - Ushijima, H.
PY  - 2023
PD  - 
AB  - Many different enteric viruses can cause acute gastroenteritis in humans worldwide. While a single virus can indeed cause disease, multiple-virus infections are commonly reported. However, data regarding a comparison between single- and multiple-virus infections upon clinical manifestations of acute gastroenteritis are relatively limited. In this study, a total of 2383 fecal specimens were collected from children with acute gastroenteritis during June 2014–July 2017 in a pediatric clinic in Japan and tested for 11 viruses by multiplex RT-PCR. At least 1 virus was found in 1706 (71.6%) specimens and norovirus GII was the most frequent agent, followed by rotavirus A and other viruses. Multiple-virus infections were identified in 565 cases (33.1%). While major clinical symptoms were found to be significantly different in some single- vs. multiple-virus infections, the disease severity was statistically non-significant. Our study highlights the burden of multiple-virus infections for acute gastroenteritis and the clinical features of patients with multiple-virus infections.
JO  - International Journal of Molecular Sciences
PB  - 
CY  - 
VL  - 24
IS  - 9
PG  - 
SP  - 
EP  - 
AN  - 
DO  - 10.3390/ijms24098364
UR  - https://www.embase.com/search/results?subaction=viewrecord&id=L2023191296&from=export
NS  - 
N1  - 
ER  - 

TY  - JOUR
TI  - Enteric Pathogens Detected in Children under Five Years Old Admitted with Diarrhea in Moshi, Kilimanjaro, Tanzania
AU  - Hugho, E.A.
AU  - Kumburu, H.H.
AU  - Amani, N.B.
AU  - Mseche, B.
AU  - Maro, A.
AU  - Ngowi, L.E.
AU  - Kyara, Y.
AU  - Kinabo, G.
AU  - Thomas, K.M.
AU  - Houpt, E.R.
AU  - Liu, J.
AU  - Hald, T.
AU  - Mmbaga, B.T.
PY  - 2023
PD  - 
AB  - Despite the availability and wide coverage of rotavirus vaccinations in Tanzania, there is still a significant number of diarrhea cases being reported, with some patients requiring hospital admission. We investigated diarrhea-causing pathogens and determined the effect of co-infection on clinical symptoms. Total nucleic acid was extracted from archived stool samples (N = 146) collected from children (0–59 months) admitted with diarrhea in health facilities in Moshi, Kilimanjaro. Pathogen detection was performed using the quantitative polymerase chain reaction with custom TaqMan Array cards. The Poisson model was used to determine the effect of co-infection on clinical presentation during admission. Of all the participants, 56.85% were from rural Moshi with a median age of 11.74 months (IQR: 7.41–19.09). Vomiting (88.36%) and a fever (60.27%) were the most frequent clinical manifestations. At least one diarrhea-associated pathogen was detected in 80.14% (n = 117) of the study population. The most prevalent pathogens were rotavirus 38.36% (n = 56), adenovirus 40/41 19.86% (n = 29), Shigella/EIEC 12.33% (n = 18), norovirus GII 11.44% (n = 17) and Cryptosporidium 9.59% (n = 14). Co-infections were detected in 26.03% of the study population (n = 38). The presence of multiple pathogens in the stool samples of children with diarrhea indicates poor sanitation and may have significant implications for disease management and patient outcomes.
JO  - Pathogens
PB  - 
CY  - 
VL  - 12
IS  - 4
PG  - 
SP  - 
EP  - 
AN  - 
DO  - 10.3390/pathogens12040618
UR  - https://www.embase.com/search/results?subaction=viewrecord&id=L2022943220&from=export
NS  - 
N1  - 
ER  - 

TY  - JOUR
TI  - Etiology, Presentation, and Risk Factors for Diarrheal Syndromes in 3 Sub-Saharan African Countries after the Introduction of Rotavirus Vaccines from the Vaccine Impact on Diarrhea in Africa (VIDA) Study
AU  - Buchwald, A.G.
AU  - Verani, J.R.
AU  - Keita, A.M.
AU  - Jahangir Hossain, M.
AU  - Roose, A.
AU  - Sow, S.O.
AU  - Omore, R.
AU  - Doh, S.
AU  - Jones, J.C.M.
AU  - Nasrin, D.
AU  - Zaman, S.M.A.
AU  - Okoi, C.
AU  - Antonio, M.
AU  - Ochieng, J.B.
AU  - Juma, J.
AU  - Onwuchekwa, U.
AU  - Powell, H.
AU  - Platts-Mills, J.A.
AU  - Tennant, S.M.
AU  - Kotloff, K.L.
PY  - 2023
PD  - 
AB  - Background: Diarrheal disease is heterogeneous, including watery diarrhea (WD) and dysentery, some cases of which become persistent diarrhea (PD). Changes in risk over time necessitate updated knowledge of these syndromes in sub-Saharan Africa. Methods: The Vaccine Impact on Diarrhea in Africa (VIDA) study was an age-stratified, case-control study of moderate-To-severe diarrhea among children <5 years old in The Gambia, Mali, and Kenya (2015-2018). We analyzed cases with follow-up of about 60 days after enrollment to detect PD (lasting ≥14 days), examined the features of WD and dysentery, and examined determinants for progression to and sequelae from PD. Data were compared with those from the Global Enteric Multicenter Study (GEMS) to detect temporal changes. Etiology was assessed from stool samples using pathogen attributable fractions (AFs), and predictors were assessed using χ2 tests or multivariate regression, where appropriate. Results: Among 4606 children with moderate-To-severe diarrhea, 3895 (84.6%) had WD and 711 (15.4%) had dysentery. PD was more frequent among infants (11.3%) than in children 12-23 months (9.9%) or 24-59 months (7.3%), P =. 001 and higher in Kenya (15.5%) than in The Gambia (9.3%) or Mali (4.3%), P <. 001; the frequencies were similar among children with WD (9.7%) and those with dysentery (9.4%). Compared to children not treated with antibiotics, those who received antibiotics had a lower frequency of PD overall (7.4% vs 10.1%, P =. 01), and particularly among those with WD (6.3% vs 10.0%; P =. 01) but not among children with dysentery (8.5% vs 11.0%; P =. 27). For those with watery PD, Cryptosporidium and norovirus had the highest AFs among infants (0.16 and 0.12, respectively), while Shigella had the highest AF (0.25) in older children. The odds of PD decreased significantly over time in Mali and Kenya while increasing significantly in The Gambia. Conclusions: The burden of PD endures in sub-Saharan Africa, with nearly 10% of episodes of WD and dysentery becoming persistent.
JO  - Clinical Infectious Diseases
PB  - 
CY  - 
VL  - 76
IS  - (Buchwald A.G.; Roose A.; Powell H.; Tennant S.M.; Kotloff K.L., kkotloff@som.umaryland.edu) Center for Vaccine Development and Global Health, University of Maryland School of Medicine, 655 W Baltimore St, Baltimore, MD, United States(Buchwald A.G.; Roose
PG  - S12-S22
SP  - S12
EP  - S22
AN  - 
DO  - 10.1093/cid/ciad022
UR  - https://www.embase.com/search/results?subaction=viewrecord&id=L2024705911&from=export
NS  - Buchwald 2023
N1  - Josh Colston (2023-08-22 05:39:01)(Select): Gives AFs but not prevalence. Ask James?; 
ER  - 

TY  - JOUR
TI  - Epidemiology of Enteroaggregative, Enteropathogenic, and Shiga Toxin-Producing Escherichia coli among Children Aged <5 Years in 3 Countries in Africa, 2015-2018: Vaccine Impact on Diarrhea in Africa (VIDA) Study
AU  - Ochieng, J.B.
AU  - Powell, H.
AU  - Sugerman, C.E.
AU  - Omore, R.
AU  - Ogwel, B.
AU  - Juma, J.
AU  - Awuor, A.O.
AU  - Sow, S.O.
AU  - Sanogo, D.
AU  - Onwuchekwa, U.
AU  - Keita, A.M.
AU  - Traore, A.
AU  - Badji, H.
AU  - Hossain, M.J.
AU  - Jones, J.C.M.
AU  - Kasumba, I.N.
AU  - Nasrin, D.
AU  - Roose, A.
AU  - Liang, Y.
AU  - Jamka, L.P.
AU  - Antonio, M.
AU  - Platts-Mills, J.A.
AU  - Liu, J.
AU  - Houpt, E.R.
AU  - Mintz, E.D.
AU  - Hunsperger, E.
AU  - Onyango, C.O.
AU  - Strockbine, N.
AU  - Widdowson, M.-A.
AU  - Verani, J.R.
AU  - Tennant, S.M.
AU  - Kotloff, K.L.
PY  - 2023
PD  - 
AB  - Background: To address knowledge gaps regarding diarrheagenic Escherichia coli (DEC) in Africa, we assessed the clinical and epidemiological features of enteroaggregative E. coli (EAEC), enteropathogenic E. coli (EPEC), and Shiga toxin-producing E. coli (STEC) positive children with moderate-To-severe diarrhea (MSD) in Mali, The Gambia, and Kenya. Methods: Between May 2015 and July 2018, children aged 0-59 months with medically attended MSD and matched controls without diarrhea were enrolled. Stools were tested conventionally using culture and multiplex polymerase chain reaction (PCR), and by quantitative PCR (qPCR). We assessed DEC detection by site, age, clinical characteristics, and enteric coinfection. Results: Among 4840 children with MSD and 6213 matched controls enrolled, 4836 cases and 1 control per case were tested using qPCR. Of the DEC detected with TAC, 61.1% were EAEC, 25.3% atypical EPEC (aEPEC), 22.4% typical EPEC (tEPEC), and 7.2% STEC. Detection was higher in controls than in MSD cases for EAEC (63.9% vs 58.3%, P <. 01), aEPEC (27.3% vs 23.3%, P <. 01), and STEC (9.3% vs 5.1%, P <. 01). EAEC and tEPEC were more frequent in children aged <23 months, aEPEC was similar across age strata, and STEC increased with age. No association between nutritional status at follow-up and DEC pathotypes was found. DEC coinfection with Shigella/enteroinvasive E. coli was more common among cases (P <. 01). Conclusions: No significant association was detected between EAEC, tEPEC, aEPEC, or STEC and MSD using either conventional assay or TAC. Genomic analysis may provide a better definition of the virulence factors associated with diarrheal disease.
JO  - Clinical Infectious Diseases
PB  - 
CY  - 
VL  - 76
IS  - (Ochieng J.B., jbenochieng@gmail.com; Omore R.; Ogwel B.; Juma J.; Awuor A.O.) Kenya Medical Research Institute, Center for Global Health Research, P.O. Box 1578-40100, Kisumu, Kenya(Powell H.; Kasumba I.N.; Nasrin D.; Roose A.; Liang Y.; Jamka L.P.; Tenn
PG  - S77-S86
SP  - S77
EP  - S86
AN  - 
DO  - 10.1093/cid/ciad035
UR  - https://www.embase.com/search/results?subaction=viewrecord&id=L2024705923&from=export
NS  - Buchwald 2023
N1  - Josh Colston (2023-08-22 05:39:01)(Select): Gives AFs but not prevalence. Ask James?; 
ER  - 

TY  - JOUR
TI  - Clinical and Epidemiologic Features of Cryptosporidium-Associated Diarrheal Disease among Young Children Living in Sub-Saharan Africa: The Vaccine Impact on Diarrhea in Africa (VIDA) Study
AU  - Hossain, M.J.
AU  - Powell, H.
AU  - Sow, S.O.
AU  - Omore, R.
AU  - Roose, A.
AU  - Jones, J.C.M.
AU  - Zaman, S.M.A.
AU  - Badji, H.
AU  - Sarwar, G.
AU  - Kasumba, I.N.
AU  - Onwuchekwa, U.
AU  - Doh, S.
AU  - Awuor, A.O.
AU  - Ochieng, J.B.
AU  - Verani, J.R.
AU  - Liu, J.
AU  - Tennant, S.M.
AU  - Nasrin, D.
AU  - Jamka, L.P.
AU  - Liang, Y.
AU  - Howie, S.R.C.
AU  - Antonio, M.
AU  - Houpt, E.R.
AU  - Kotloff, K.L.
PY  - 2023
PD  - 
AB  - Background: As part of the Vaccine Impact on Diarrhea in Africa (VIDA) Study, we examined the prevalence, clinical presentation, and seasonality of Cryptosporidium in children to understand its relative burden after the introduction of rotavirus vaccine. Methods: VIDA was a 3-year, age-stratified, matched case-control study of medically attended acute moderate-to-severe diarrhea (MSD) in children aged 0-59 months residing in censused populations at sites in Kenya, Mali, and The Gambia. Clinical and epidemiologic data were collected at enrollment, and a stool sample was tested for enteropathogens by quantitative PCR. An algorithm was created based on the organism's cycle threshold (Ct) and association with MSD to identify the subset of Cryptosporidium PCR-positive (Ct <35) cases most likely to be attributed to MSD. Clinical outcomes were assessed at 2-3 months after enrollment. Results: One thousand one hundred six (22.9%) cases of MSD and 873 controls (18.1%) were PCR positive for Cryptosporidium; 465 cases (42.0%) were considered attributable to Cryptosporidium, mostly among children 6-23 months. Cryptosporidium infections peaked in The Gambia and Mali during the rainy season, while in Kenya they did not have clear seasonality. Compared with cases with watery MSD who had a negative PCR for Cryptosporidium, cases with watery MSD attributed to Cryptosporidium were less frequently dehydrated but appeared more severely ill using a modified Vesikari scale (38.1% vs 27.0%; P < 0.001), likely due to higher rates of hospitalization and intravenous fluid administration, higher prevalence of being wasted or very thin very thin (23.4% vs 14.7%; P < 0.001), and having severe acute malnutrition (midupper arm circumference <115 mm, 7.7% vs 2.5%; P < 0.001). On follow-up, Cryptosporidium-attributed cases had more prolonged and persistent episodes (43.2% vs 32.7%; P <0. 001) and linear growth faltering (change in height-for-age z score between enrollment and follow-up: -0.29 vs -0.17; P < 0.001). Conclusions: The burden of Cryptosporidium remains high among young children in sub-Saharan Africa. Its propensity to cause illness and further impact children longer term by compromising nutritional status early in life calls for special attention to enable appropriate management of clinical and nutritional consequences.
JO  - Clinical Infectious Diseases
PB  - 
CY  - 
VL  - 76
IS  - (Hossain M.J., Jahangir.Hossain@lshtm.ac.uk; Jones J.C.M.; Zaman S.M.A.; Badji H.; Sarwar G.; Howie S.R.C.; Antonio M.) Medical Research Council Unit, Gambia at the London School of Hygiene & Tropical Medicine, Atlantic Road, Fajara, PO Box-273, Banjul, G
PG  - S97-S105
SP  - S97
EP  - S105
AN  - 
DO  - 10.1093/cid/ciad044
UR  - https://www.embase.com/search/results?subaction=viewrecord&id=L2024705925&from=export
NS  - Buchwald 2023
N1  - Josh Colston (2023-08-22 05:39:01)(Select): Gives AFs but not prevalence. Ask James?; 
ER  - 

TY  - JOUR
TI  - Prevalence of Salmonella in Stool during the Vaccine Impact on Diarrhea in Africa (VIDA) Study, 2015-2018
AU  - Kasumba, I.N.
AU  - Powell, H.
AU  - Omore, R.
AU  - Hossain, M.J.
AU  - Sow, S.O.
AU  - Ochieng, J.B.
AU  - Badji, H.
AU  - Verani, J.R.
AU  - Widdowson, M.-A.
AU  - Sen, S.
AU  - Nasrin, S.
AU  - Permala-Booth, J.
AU  - Jones, J.A.
AU  - Roose, A.
AU  - Nasrin, D.
AU  - Sugerman, C.E.
AU  - Juma, J.
AU  - Awuor, A.
AU  - Jones, J.C.M.
AU  - Doh, S.
AU  - Okoi, C.
AU  - Zaman, S.M.A.
AU  - Antonio, M.
AU  - Hunsperger, E.
AU  - Onyango, C.
AU  - Platts-Mills, J.
AU  - Liu, J.
AU  - Houpt, E.
AU  - Neuzil, K.M.
AU  - Kotloff, K.L.
AU  - Tennant, S.M.
PY  - 2023
PD  - 
AB  - Background: Non-Typhoidal Salmonella (NTS) is a common cause of gastroenteritis in young children, with limited data on NTS serovars and antimicrobial resistance in Africa. Methods: We determined the prevalence of Salmonella spp. and frequency of antimicrobial resistance among serovars identified in stools of 0-59 month-old children with moderate-To-severe diarrhea (MSD) and controls enrolled in the Vaccine Impact on Diarrhea in Africa (VIDA) Study in The Gambia, Mali, and Kenya in 2015-2018, and compared with data from the Global Enteric Multicenter Study (GEMS; 2007-2010) and the GEMS-1A study (2011). Salmonella spp. was detected by quantitative real-Time PCR (qPCR) and culture-based methods. Identification of serovars was determined by microbiological methods. Results: By qPCR, the prevalence of Salmonella spp. among MSD cases was 4.0%, 1.6%, and 1.9% and among controls was 4.6%, 2.4%, and 1.6% in The Gambia, Mali, and Kenya, respectively, during VIDA. We observed year-To-year variation in serovar distribution and variation between sites. In Kenya, Salmonella enterica serovar Typhimurium decreased (78.1% to 23.1%; P <. 001) among cases and controls from 2007 to 2018, whereas serogroup O:8 increased (8.7% to 38.5%; P =. 04). In The Gambia, serogroup O:7 decreased from 2007 to 2018 (36.3% to 0%; P =. 001) but S. enterica serovar Enteritidis increased during VIDA (2015 to 2018; 5.9% to 50%; P =. 002). Only 4 Salmonella spp. were isolated in Mali during all 3 studies. Multidrug resistance was 33.9% in Kenya and 0.8% in The Gambia across all 3 studies. Ceftriaxone resistance was only observed in Kenya (2.3%); NTS isolates were susceptible to ciprofloxacin at all sites. Conclusions: Understanding variability in serovar distribution will be important for the future deployment of vaccines against salmonellosis in Africa.
JO  - Clinical Infectious Diseases
PB  - 
CY  - 
VL  - 76
IS  - (Kasumba I.N.; Powell H.; Sen S.; Nasrin S.; Permala-Booth J.; Jones J.A.; Roose A.; Nasrin D.; Neuzil K.M.; Kotloff K.L.; Tennant S.M., stennant@som.umaryland.edu) Center for Vaccine Development and Global Health, University of Maryland School of Medicin
PG  - S87-S96
SP  - S87
EP  - S96
AN  - 
DO  - 10.1093/cid/ciac985
UR  - https://www.embase.com/search/results?subaction=viewrecord&id=L2024705924&from=export
NS  - Buchwald 2023
N1  - Josh Colston (2023-08-22 05:39:01)(Select): Gives AFs but not prevalence. Ask James?; 
ER  - 

TY  - JOUR
TI  - Etiology and risk factors for diarrheal disease amongst rural and peri-urban populations in Cambodia, 2012-2018
AU  - Kelly, G.C.
AU  - Rachmat, A.
AU  - Hontz, R.D.
AU  - Sklar, M.J.
AU  - Tran, L.K.
AU  - Supaprom, C.
AU  - Luy, M.
AU  - Lina, S.
AU  - Gregory, M.J.
AU  - Sopheab, H.
AU  - Brooks, J.S.
AU  - Sutherland, I.W.
AU  - Corson, K.S.
AU  - Letizia, A.G.
PY  - 2023
PD  - 
AB  - Diarrheal diseases are a leading cause of mortality and morbidity, disproportionally affecting persons residing in low and middle-income countries. Accessing high-resolution surveillance data to understand community-level etiology and risk remains challenging, particularly in remote and resource limited populations. A multi-year prospective cohort study was conducted in two rural and two peri-urban villages in Cambodia from 2012 to 2018 to describe the epidemiology and etiology of acute diarrheal diseases within the population. Suspected diarrheal episodes among participants were self-reported or detected via routine weekly household visits. Fresh stool and fecal swabs were tested, and acute-illness and follow-up participant questionnaires collected. Of 5027 enrolled participants, 1450 (28.8%) reported at least one diarrheal incident. A total of 4266 individual diarrhea case events were recorded. Diarrhea incidence rate was calculated to be 281.5 persons per 1000 population per year, with an event rate of 664.3 individual diarrhea events occurring per 1000 population per year. Pathogenic Escherichia coli, Aeromonas spp., and Plesiomonas shigelloides were the most prevalent bacterial infections identified. Hookworm and Strongyloides stercoralis were the predominant helminth species, while Blastocystis hominis and Giardia lamblia were the predominant protozoan species found. Norovirus genotype 2 was the predominant virus identified. Mixed infections of two or more pathogens were detected in 36.2% of positive cases. Risk analyses identified unemployed status increased diarrhea risk by 63% (HR = 1.63 [95% CI 1.46, 1.83]). Individuals without access to protected water sources or sanitation facilities were 59% (HR = 1.59 [95% CI 1.49, 1.69]) and 19% (HR = 1.19 [95% CI 1.12, 1.28]) greater risk of contracting diarrhea, respectively. Patient-level surveillance data captured in this long-term study has generated a unique spatiotemporal profile of diarrheal disease in Cambodia. Understanding etiologies, together with associated epidemiological and community-level risk, provides valuable public health insight to support effective planning and delivery of appropriate local population-targeted interventions.
JO  - PLoS ONE
PB  - 
CY  - 
VL  - 18
IS  - 3 MARCH
PG  - 
SP  - 
EP  - 
AN  - 
DO  - 10.1371/journal.pone.0283871
UR  - https://www.embase.com/search/results?subaction=viewrecord&id=L2023670446&from=export
NS  - 
N1  - Josh Colston (2024-09-19 01:36:27)(Included): "fever or acute diarrhea"; 
ER  - 

TY  - JOUR
TI  - Rotavirus and adenovirus infections and co-infections as a cause of acute gastroenteritis in hospitalized children – a single centre study
AU  - Jasielska, M.
AU  - Kalita, B.
AU  - Kałużny-Czyż, M.
AU  - Grzybowska-Chlebowczyk, U.
PY  - 2023
PD  - 
AB  - Introduction: Acute infectious diarrhoea or acute gastroenteritis (AGE) is a common gastrointestinal infection that affects children around the world. Viruses are the major pathogens of community-acquired AGE in children. The aim of the study was to establish the main aetiological agents of acute viral gastroenteritis. Material and methods: The study included 1411 patients (aged 1 month to 5 years) hospitalized due to AGE in the Department of Gastrology, Upper Silesian Children’s Health Centre, Katowice in the years 2017–2019. All patients’ stool samples were screened for the presence of rotavirus and adenovirus antigens by the ELISA method. Results: Aetiological agents were detected in 876 cases (62%). Viral infection was confirmed in 286 cases (56%). In this group of patients, 239 (59%) children had confirmed rotavirus (RV) aetiology, 28 (13%) had adenovirus (AV), and 19 (12%) had simultaneous RV and AV infection. There was a decrease in the number of hospitalizations due to AGE of RV aetiology (in 2017 – 83.5%, 2018 – 33%, in 2019 – 35%, p < 0.05). In the same period, there was a significant increase in the number of AV infections: from 9.8% in 2017 to 35% in 2018 and 39% in 2019 (p < 0.05). The increasing frequency of RV and AV co-infections is also noteworthy, from 6.7% children in 2017 to 30.9% and 25% patients respectively in 2018 and 2019 (p < 0.05). Early spring and late winter seasonality was observed only in the case of RV. No seasonality of adenoviral infections was found. Conclusions: Rotavirus infections are the leading cause of hospitalization of children in spring and late winter months, whereas adenoviruses showed no clear seasonality.
JO  - Pediatria Polska
PB  - 
CY  - 
VL  - 98
IS  - 1
PG  - 12-15
SP  - 12
EP  - 15
AN  - 
DO  - 10.5114/polp.2023.125465
UR  - https://www.embase.com/search/results?subaction=viewrecord&id=L2024765214&from=export
NS  - 
N1  - 
ER  - 

TY  - JOUR
TI  - INVESTIGATION OF ROTAVIRUS AND ENTERIC ADENOVIRUS ANTIGEN FREQUENCY IN PATIENTS WITH ACUTE GASTROENTERITIS BY IMMUNOCHROMATOGRAPHIC METHOD: A SINGLE CENTER EXPERIENCE OF SEVEN YEARS
AU  - Arabaci, Ç.
AU  - Ak, K.
AU  - Dağ, H.
PY  - 2022
PD  - 
AB  - Objective: Most cases of acute gastroenteritis in children are caused by viral agents. Rarely, these viruses can also cause infections in adult patients. Rotaviruses and adenoviruses are the leading viral agents of infectious gastroenteritis. The aim of this study was to investigate the prevalence of gastroenteritis caused by rotavirus and/or adenovirus in patients who were admitted to our hospital. Materials and methods: Stool samples from 25530 patients admitted to our hospital with acute gastroenteritis in a seven-year period between January 1, 2014 and December 31, 2020 were retrospectively analyzed. The presence of rotavirus and/or adenovirus antigens in stool samples was investigated by qualitative immunochromatographic test (VIKIA Rota-Adeno). The sensitivity of the test was 96-100% for Rotavirus, 87.4-99.6% for Adenovirus, and its specificity was 98.6-100%. Results: Of the stool samples, rotavirus were found to be positive in 3220 (12.6%), adenovirus in 670 (2.6%), and both rotavirus and adenovirus in 36 (0.14%). Rotavirus infection was more common in boys (13.7% vs. 11.7%; p:0.041). Viral antigen-positive cases were seen most frequently in the 7-24 month age group and the spring and winter months. Conclusion: Rotavirus is an essential agent of acute gastroenteritis in children under five years of age and should be investigated routinely, especially in spring and winter.
JO  - Acta Medica Mediterranea
PB  - 
CY  - 
VL  - 38
IS  - 2
PG  - 1045-1050
SP  - 1045
EP  - 1050
AN  - 
DO  - 10.19193/0393-6384_2022_2_160
UR  - https://www.embase.com/search/results?subaction=viewrecord&id=L2017581871&from=export
NS  - 
N1  - 
ER  - 

TY  - JOUR
TI  - Prevalence of Diarrheagenic E. Coli among Hospitalized Children in a Clinical Centre
AU  - Velev, V.
AU  - Pavlova, M.
AU  - Alexandrova, E.
AU  - Popov, M.
AU  - Ivanov, I.R.
PY  - 2021
PD  - 
AB  - Introduction. Escherichia coli is a common cause of acute diarrhea mainly in young children and, less frequently, in elderly or immunosuppressed patients. Many types of E. coli are part of the normal enteric flora, but can cause urinary tract or nervous system infections. Objective. To study the prevalence of the main types and serogroups of diarrheagenic E. coli among hospitalized children with enteric infections. Material and methods. Over a period of 5 years, 1,160 hospitalized children with acute diarrhea syndrome were studied. Fecal samples underwent culturing, biochemical and phenotypic identification. Results. Among the studied patients, 112/1,160 children (9.7%) had diarrhea caused by E. coli, and only 4 of the isolates were lactose-negative. The most common was diarrhea caused by ETEC - 65/112 (58.0%), followed by EPEC - 38/112 (33.9%), and in third place - EHES 9/112 (8.0%). We did not isolate EIEC types. Depending on the group of E. coli, we observed some differences in the clinical presentation and specifics in the distribution of patients by age. Conclusion. The study shows that this causative agent is common among Bulgarian children with diarrhea. Unfortunately, in Bulgaria the microbiological network is still not able to adequately respond to the challenges of the extended serodiagnosis for detection of diarrheagenic E. coli, which is performed in Western Europe and North America.
JO  - Acta Medica Bulgarica
PB  - 
CY  - 
VL  - 48
IS  - 4
PG  - 5-8
SP  - 5
EP  - 8
AN  - 
DO  - 10.2478/amb-2021-0041
UR  - https://www.embase.com/search/results?subaction=viewrecord&id=L2015805395&from=export
NS  - 
N1  - 
ER  - 

TY  - JOUR
TI  - Molecular detection and epidemiology of etiologic agents among children with acute gastroenteritis at a secondary hospital from 2015 to 2018
AU  - Kim, Y.S.
AU  - Chung, J.Y.
PY  - 2020
PD  - 
AB  - Purpose: The multiplex reverse transcriptase-polymerase chain reaction (RT-PCR) test developed recently can help detect enteric pathogens of acute gastroenteritis (AGE). This study aimed to investigate the epidemiology of pathogens in children with AGE using the multiplex RT-PCR. Methods: From May 2015 to June 2018, multiplex RT-PCR tests were performed to identify pathogens in the feces of pediatric patients diagnosed with AGE at a secondary hospital in Seoul, Korea. Results: Of the 1,366 stool samples examined for viral pathogens, 483 (35.3%) tested positive for ≥1 pathogen. Group A rotavirus (RV) was detected in 106 cases (7.8%). The positivity rate increased annually from 3.0% (8/263) to 16.7% (48/288) and surged in 2018 (P<0.001). Norovirus (NoV) GII was the most common viral pathogen (263/1,366, 19.3%), and the positivity rate did not increase during the 3 years. Of the 304 stool samples tested for bacterial pathogens, Campylobacter spp. was the most common bacterial pathogen (32/304, 10.5%), followed by Clostridium difficile (22/304, 7.2%) and Salmonella spp. (17/304, 5.6%). The positivity rate of these bacterial pathogens did not change significantly during the study period. Conclusions: NoV GII is the main pathogen in childhood AGE since the introduction of RV vaccine, yet the number of rotavirus-infected patients increased during our study, especially in 2018. Therefore, further research is needed including the possibility of emergence of novel RV strains. Campylobacter spp. is the predominant cause of bacterial AGE in children. For proper treatment, the clinical characteristics of the bacteria should be taken into consideration, and continuous monitoring is necessary.
JO  - Pediatric Infection and Vaccine
PB  - 
CY  - 
VL  - 27
IS  - 2
PG  - 90-101
SP  - 90
EP  - 101
AN  - 
DO  - 10.14776/piv.2020.27.e13
UR  - https://www.embase.com/search/results?subaction=viewrecord&id=L2005017152&from=export
NS  - 
N1  - Josh Colston (2023-12-13 01:08:42)(Select): Screened by Korean-speaker and judged to be eligible.; 
ER  - 

TY  - JOUR
TI  - The incidence, aetiology, and adverse clinical consequences of less severe diarrhoeal episodes among infants and children residing in low-income and middle-income countries: a 12-month case-control study as a follow-on to the Global Enteric Multicenter St
AU  - Kotloff, K.L.
AU  - Nasrin, D.
AU  - Blackwelder, W.C.
AU  - Wu, Y.
AU  - Farag, T.
AU  - Panchalingham, S.
AU  - Sow, S.O.
AU  - Sur, D.
AU  - Zaidi, A.K.M.
AU  - Faruque, A.S.G.
AU  - Saha, D.
AU  - Alonso, P.L.
AU  - Tamboura, B.
AU  - Sanogo, D.
AU  - Onwuchekwa, U.
AU  - Manna, B.
AU  - Ramamurthy, T.
AU  - Kanungo, S.
AU  - Ahmed, S.
AU  - Qureshi, S.
AU  - Quadri, F.
AU  - Hossain, A.
AU  - Das, S.K.
AU  - Antonio, M.
AU  - Hossain, M.J.
AU  - Mandomando, I.
AU  - Acácio, S.
AU  - Biswas, K.
AU  - Tennant, S.M.
AU  - Verweij, J.J.
AU  - Sommerfelt, H.
AU  - Nataro, J.P.
AU  - Robins-Browne, R.M.
AU  - Levine, M.M.
PY  - 2019
PD  - 
AB  - Background: Diarrheal diseases remain a leading cause of illness and death among children younger than 5 years in low-income and middle-income countries. The Global Enteric Multicenter Study (GEMS) has described the incidence, aetiology, and sequelae of medically attended moderate-to-severe diarrhoea (MSD) among children aged 0–59 months residing in censused populations in sub-Saharan Africa and south Asia, where most child deaths occur. To further characterise this disease burden and guide interventions, we extended this study to include children with episodes of less-severe diarrhoea (LSD) seeking care at health centres serving six GEMS sites. Methods: We report a 1-year, multisite, age-stratified, matched case-control study following on to the GEMS study. Six sites (Bamako, Mali; Manhiça, Mozambique; Basse, The Gambia; Mirzapur, Bangladesh; Kolkata, India; and Bin Qasim Town, Karachi, Pakistan) participated in this study. Children aged 0–59 months at each site who sought care at a sentinel hospital or health centre during a 12-month period were screened for diarrhoea. New (onset after ≥7 diarrhoea-free days) and acute (onset within the previous 7 days) episodes of diarrhoea in children who had sunken eyes, whose skin lost turgor, who received intravenous hydration, who had dysentery, or who were hospitalised were eligible for inclusion as MSD. The remaining new and acute diarrhoea episodes among children who sought care at the same health centres were considered LSD. We aimed to enrol the first eight or nine eligible children with MSD and LSD at each site during each fortnight in three age strata: infants (aged 0–11 months), toddlers (aged 12–23 months), and young children (aged 24–59 months). For each included case of MSD or LSD, we enrolled one to three community control children without diarrhoea during the previous 7 days. From patients and controls we collected clinical and epidemiological data, anthropometric measurements, and faecal samples to identify enteropathogens at enrolment, and we performed a follow-up home visit about 60 days later to ascertain vital status, clinical outcome, and interval growth. Primary outcomes were to characterise, for MSD and LSD, the pathogen-specific attributable risk and population-based incidence values, and to assess the frequency of adverse clinical consequences associated with these two diarrhoeal syndromes. Findings: From Oct 31, 2011, to Nov 14, 2012, we recruited 2368 children with MSD, 3174 with LSD, and one to three randomly selected community control children without diarrhoea matched to cases with MSD (n=3597) or LSD (n=4236). Weighted adjusted population attributable fractions showed that most attributable cases of MSD and LSD were due to rotavirus, Cryptosporidium spp, enterotoxigenic Escherichia coli encoding heat-stable toxin (with or without genes encoding heat-labile enterotoxin), and Shigella spp. The attributable incidence per 100 child-years for LSD versus MSD, by age stratum, for rotavirus was 22·3 versus 5·5 (0–11 months), 9·8 versus 2·9 (12–23 months), and 0·5 versus 0·2 (24–59 months); for Cryptosporidium spp was 3·6 versus 2·3 (0–11 months), 4·3 versus 0·6 (12–23 months), and 0·3 versus 0·1 (24–59 months); for enterotoxigenic E coli encoding heat-stable toxin was 4·2 versus 0·1 (0–11 months), 5·2 versus 0·0 (12–23 months), and 1·1 versus 0·2 (24–59 months); and for Shigella spp was 1·0 versus 1·3 (0–11 months), 3·1 versus 2·4 (12–23 months), and 0·8 versus 0·7 (24–59 months). Participants with both MSD and LSD had significantly more linear growth faltering than controls at follow-up. Interpretation: Inclusion of participants with LSD markedly expands the population of children who experience adverse clinical and nutritional outcomes from acute diarrhoeal diseases. Since MSD and LSD have similar aetiologies, interventions targeting rotavirus, Shigella spp, enterotoxigenic E coli producing heat-stable toxin, and Cryptosporidium spp might substantially reduce the diarrhoeal disease burden and its associated nutritional faltering. Funding: Bill & Melinda Gates Foundation.
JO  - The Lancet Global Health
PB  - 
CY  - 
VL  - 7
IS  - 5
PG  - e568-e584
SP  - e568
EP  - e584
AN  - 
DO  - 10.1016/S2214-109X(19)30076-2
UR  - https://www.embase.com/search/results?subaction=viewrecord&id=L2001815640&from=export
NS  - 
N1  - 
ER  - 

TY  - JOUR
TI  - Bacterial diarrhea in hospitalized children: Pathogen distribution and drug resistance
AU  - Wei, H.-S.
PY  - 2018
PD  - 
AB  - AIM To study the pathogen distribution and drug resistance in hospitalized children with bacterial diarrhea to guide the selection of appropriate antimicrobial drug regimen for the clinical treatment of bacterial diarrhea in children. METHODS A total of 1107 children with bacterial diarrhea treated at our hospital from May 2012 to October 2017 were retrospectively analyzed. According to the clinical data of all children (including medical records, laboratory examination results, fecal pathogen detection results, and drug susceptibility test results), the distribution and composition of pathogenic bacteria, clinical symptoms, the drug resistance of main pathogenic bacteria, therapeutic effects, and prognosis were analyzed. RESULTS In feces from 1107 children with bacterial diarrhea, 206 strains of pathogenic bacteria were isolated, including 39 cases of Gram-positive bacteria (such as Staphylococcus aureus) and 167 cases of Gram-negative bacteria (such as shigella, pathogenic Escherichia coli, and salmonella). The detection rate of pathogenic bacteria in the feces was the highest in children aged < 1 year, and the detection rate decreased with the increase of age. Pathogenic bacteria were detected throughout the year, especially in summer. There was a statistically significant difference (P < 0.05) in clinical symptoms (such as fever, abdominal pain, defecation, and rehydration) between bacterial diarrhea caused by Escherichia coli and Staphylococcus aureus. The rate of resistance of main Gram-positive bacteria to antimicrobial drugs moxifloxacin, vancomycin, and linezolid was less than 30%, and the rate of resistance of Gram-negative bacteria to antibiotics ceftazidime, trimethoprim/sulfamethoxazole, meropenem, and imipenem was less than 30%. The cure rate of bacterial diarrhea was 96.48% (1068/1107) after one week of treatment with antibiotics and selective antibacterial agents. CONCLUSION The pathogen distribution in children with bacterial diarrhea is complex, and clinicians should select antimicrobial drugs with a resistance rate less than 30% based on drug susceptibility test results.
JO  - World Chinese Journal of Digestology
PB  - 
CY  - 
VL  - 26
IS  - 11
PG  - 680-686
SP  - 680
EP  - 686
AN  - 
DO  - 10.11569/wcjd.v26.i11.680
UR  - https://www.embase.com/search/results?subaction=viewrecord&id=L621759032&from=export
NS  - 
N1  - Josh Colston (2024-04-09 05:57:09)(Select): Mona says "It never talks about "acute" diarrhea cases. It's focused on patients with bacterial diarrhea that are admitted. The inclusion criteria is : "If patients have significant increase in frequency of passing stools, and the stool is loose or blood-streaked, it can be diagnosed as bacterial diarrhea"; Josh Colston (2024-02-03 07:42:46)(Select): Translator confirmed eligibility; 
ER  - 

TY  - JOUR
TI  - Aichivirus in Children with Diarrhea in Northern Italy
AU  - Bergallo, M.
AU  - Galliano, I.
AU  - Montanari, P.
AU  - Rassu, M.
AU  - Daprà, V.
PY  - 2018
PD  - 
AB  - Objective: Since its discovery, Aichivirus (AiV) A has been detected, with an incidence of 0.9-4.1%, primarily when studying outbreaks of diarrhea in children or young adults. In this paper, we report the first detection of AiV in Piedmont, Italy, in pediatric patients. Methods: A total of 159 fecal specimens (from 96 males and 63 females) previously screened for rotaviruses, adenoviruses, noroviruses, human parechoviruses, saliviruses, and sapoviruses were collected from infants and children with acute gastroenteritis. Results: The most commonly detected virus was norovirus GII (33.80%), fol lowed by rotavirus (21.30%), astrovirus (18.87%), boca virus (13.92%), sapovirus (10.90%), parechovirus (8%), norovirus GI (6.70%), adenovirus (1%), and salivirus (0.52%). Real-time polymerase chain reaction detected AiV A in 1 (0.62%) case subjects. AiV A was detected in monoinfection only in January. Conclusions: Our results indicate that AiV may be associated with a limited number of diarrhea cases in pediatric patients.
JO  - Intervirology
PB  - 
CY  - 
VL  - 60
IS  - 5
PG  - 196-200
SP  - 196
EP  - 200
AN  - 
DO  - 10.1159/000487051
UR  - https://www.embase.com/search/results?subaction=viewrecord&id=L621208756&from=export
NS  - Bergallo 2018
N1  - 
ER  - 

TY  - JOUR
TI  - Prevalence and Clinical Profile of Human Salivirus in Children with Acute Gastroenteritis in Northern Italy, 2014-2015.
AU  - Bergallo, Massimiliano
AU  - Daprà, Valentina
AU  - Rassu, Marco
AU  - Bonamin, Stefano
AU  - Cuccu, Roberto
AU  - Calvi, Cristina
AU  - Montanari, Paola
AU  - Galliano, Ilaria
PY  - 2018
PD  - 2018
AB  - OBJECTIVE: Human Salivirus (SalV) has been associated with gastroenteritis on all continents. METHODS: This paper presents the real-time RT-PCR assay for the  detection of SalV in clinical fecal samples collected from 192 hospitalized  children with acute gastroenteritis in Piedmont, Italy. RESULTS: The most  commonly detected virus was Norovirus genogroup II (GII) (33.8%), followed by  Rotavirus (21.3%), Sapovirus (10.9%), Parechovirus (8%), Norovirus GI (6.7%), and  Adenovirus (1%). PCR detected SalV in 1 (0.5%) subject. CONCLUSIONS: Our data  show that the detection rate of SalV in diarrheal children (0.5%) is lower than  that observed in other countries, where it is reported in diarrheal children in  8.6-1.2% of patients.
JO  - Intervirology
PB  - 
CY  - 
VL  - 61
IS  - 1
PG  - 49-52
SP  - 49
EP  - 52
AN  - 
DO  - 10.1159/000490568
UR  - 
NS  - Bergallo 2018
N1  - 
ER  - 

TY  - JOUR
TI  - Diarrheagenic Escherichia coli infections among the children of Andaman Islands with special reference to pathotype distribution and clinical profile
AU  - Ramya Raghavan, P.
AU  - Roy, S.
AU  - Thamizhmani, R.
AU  - Sugunan, A.P.
PY  - 2017
PD  - 
AB  - Diarrhoeagenic E. coli (DEC) is one of the most common causes of diarrhoeal death in children less than five years globally. It is responsible for 30%–40% of all diarrhoeal episodes in developing countries. It is estimated that 0.12 million children died of diarrhoea caused by DEC in 2011 globally. There is no baseline data on the occurrence of DEC diarrhoea in Andaman Islands, the remote islands of India. The study is particularly important as these strains are the emerging enteric pathogen in both developed and developing countries. DEC was screened from E. coli isolates obtained from diarrhoeal stool samples by multiplex PCR with specific primers using stasndard protocols. During the study period, among the 1394 stool samples collected, 95 (6.82%) patients were found infected with DEC. Of the 97 isolates from 95 patients, 68 (70.1%) were EAEC, 19 (19.6%) were EPEC and 10 (10.3%) were ETEC. Of the 19 EPEC isolates, 63.2% were atypical EPEC which is the emerging enteric pathogen among the children in developing as well as developed countries. More than 80% of the patients had watery diarrhoea and 6% of them had invasive diarrhoea. Persistent diarrhoea was also found in three infected children. This study documents the occurrence and type of DEC diarrhoea in Andaman Islands first time and highlights the significant proportions of E. coli diarrhoea being caused by EAEC and atypical EPEC strains.
JO  - Journal of Epidemiology and Global Health
PB  - 
CY  - 
VL  - 7
IS  - 4
PG  - 305-308
SP  - 305
EP  - 308
AN  - 
DO  - 10.1016/j.jegh.2017.07.003
UR  - https://www.embase.com/search/results?subaction=viewrecord&id=L617617350&from=export
NS  - 
N1  - 
ER  - 

TY  - JOUR
TI  - Comprehensive Analysis of Prevalence, Epidemiologic Characteristics, and Clinical Characteristics of Monoinfection and Coinfection in Diarrheal Diseases in Children in Tanzania
AU  - Moyo, S.J.
AU  - Kommedal, Ø.
AU  - Blomberg, B.
AU  - Hanevik, K.
AU  - Tellevik, M.G.
AU  - Maselle, S.Y.
AU  - Langeland, N.
PY  - 2017
PD  - 
AB  - The role of interactions between intestinal pathogens in diarrheal disease is uncertain. From August 2010 to July 2011, we collected stool samples from 723 children admitted with diarrhea (cases) to 3 major hospitals in Dar es Salaam, Tanzania, and from 564 nondiarrheic children (controls). We analyzed the samples for 17 pathogens and assessed interactions between coinfections in additive and multiplicative models. At least one pathogen was detected in 86.9% of the cases and 62.8%, of the controls. Prevalence of coinfections was 58.1% in cases and 40.4% in controls. Rotavirus, norovirus genogroup II, Cryptosporidium, and Shigella species/enteroinvasive Escherichia coli were significantly associated with diarrhea both as monoinfections and as coinfections. In the multiplicative interaction model, we found 2 significant positive interactions: rotavirus + Giardia (odds ratio (OR) = 23.91, 95% confidence interval (CI): 1.21, 470.14) and norovirus GII + enteroaggregative E. coli (OR = 3.06, 95% CI: 1.17, 7.98). One significant negative interaction was found between norovirus GII + typical enteropathogenic E. coli (OR = 0.09, 95% CI: 0.01, 0.95). In multivariate analysis, risk factors for death were presence of blood in stool and severe dehydration. In conclusion, coinfections are frequent, and the pathogenicity of each organism appears to be enhanced by some coinfections and weakened by others. Severity of diarrhea was not affected by coinfections.
JO  - American Journal of Epidemiology
PB  - 
CY  - 
VL  - 186
IS  - 9
PG  - 1074-1083
SP  - 1074
EP  - 1083
AN  - 
DO  - 10.1093/aje/kwx173
UR  - https://www.embase.com/search/results?subaction=viewrecord&id=L619387763&from=export
NS  - Moyo 2017
N1  - Margaret Kosek (2023-11-07 05:32:01)(Select): persistent diarrhea notably prevalent here; Josh Colston (2023-08-23 05:22:21)(Select): PCR reanalysis of previously published results; 
ER  - 

TY  - JOUR
TI  - Prevalence of Cryptosporidium parvum/hominis, Entamoeba histolytica and Giardia lamblia among Young Children with and without Diarrhea in Dar es Salaam,  Tanzania.
AU  - Tellevik, Marit G.
AU  - Moyo, Sabrina J.
AU  - Blomberg, Bjørn
AU  - Hjøllo, Torunn
AU  - Maselle, Samuel Y.
AU  - Langeland, Nina
AU  - Hanevik, Kurt
PY  - 2015
PD  - 2015
AB  - BACKGROUND: Although enteroparasites are common causes of diarrheal illness, few studies have been performed among children in Tanzania. This study aimed to  investigate the prevalence of Cryptosporidium parvum/hominis, Entamoeba  histolytica and Giardia lamblia among young children in Dar es Salaam, Tanzania,  and identify risk factors for infection. METHODOLOGY/PRINCIPAL FINDINGS: We  performed an unmatched case-control study among children < 2 years of age in Dar  es Salaam, recruited from August 2010 to July 2011. Detection and identification  of protozoans were done by PCR techniques on DNA from stool specimens from 701  cases of children admitted due to diarrhea at the three study hospitals, and 558  controls of children with no history of diarrhea during the last month prior to  enrollment. The prevalence of C. parvum/hominis was 10.4% (84.7% C. hominis), and  that of G. lamblia 4.6%. E. histolytica was not detected. The prevalence of  Cryptosporidium was significantly higher in cases (16.3%) than in controls (3.1%;  P < 0.001; OR = 6.2; 95% CI: 3.7-10.4). G. lamblia was significantly more  prevalent in controls (6.1%) than in cases (3.4%; P = 0.027; OR = 1.8; 95% CI:  1.1-3.1). Cryptosporidium infection was found more often in HIV-positive (24.2%)  than in HIV-negative children (3.9%; P < 0.001; OR = 7.9; 95% CI: 3.1-20.5), and  was also associated with rainfall (P < 0.001; OR = 2.41; 95% CI: 1.5-3.8). Among  cases, stunted children had significantly higher risk of being infected with  Cryptosporidium (P = 0.011; OR = 2.12; 95% CI: 1.2-3.8). G. lamblia infection was  more prevalent in the cool season (P = 0.004; OR = 2.2; 95% CI: 1.3-3.8), and  more frequent among cases aged > 12 months (P = 0.003; OR = 3.5; 95% CI:  1.5-7.8). Among children aged 7-12 months, those who were breastfed had lower  prevalence of G. lamblia infection than those who had been weaned (P = 0.012).  CONCLUSIONS: Cryptosporidium infection is common among young Tanzanian children  with diarrhea, particularly those living with HIV, and infection is more frequent  during the rainy season. G. lamblia is frequently implicated in asymptomatic  infections, but rarely causes overt diarrheal illness, and its prevalence  increases with age.
JO  - PLoS neglected tropical diseases
PB  - 
CY  - 
VL  - 9
IS  - 10
PG  - e0004125
SP  - e0004125
EP  - 
AN  - 
DO  - 10.1371/journal.pntd.0004125
UR  - 
NS  - Moyo 2017
N1  - Margaret Kosek (2023-11-07 05:32:01)(Select): persistent diarrhea notably prevalent here; Josh Colston (2023-08-23 05:22:21)(Select): PCR reanalysis of previously published results; 
ER  - 

TY  - JOUR
TI  - Genetic diversity of norovirus in hospitalised diarrhoeic children and asymptomatic controls in Dar es Salaam, Tanzania.
AU  - Moyo, Sabrina
AU  - Hanevik, Kurt
AU  - Blomberg, Bjørn
AU  - Kommedal, Oyvind
AU  - Vainio, Kirsti
AU  - Maselle, Samuel
AU  - Langeland, Nina
PY  - 2014
PD  - 2014 Aug
AB  - This study investigated and reports norovirus diarrhoea, genetic diversity and associated clinical symptoms, HIV status and seasonality in a paediatric  population of Tanzania. Stool specimens and demographic/clinical information,  were prospectively collected from 705 hospitalised children with diarrhoea  (cases) and 561 children without diarrhoea (controls) between 2010 and 2011.  Norovirus detection was done by real-time RT-PCR. Genotype was determined using  Gel-based and real time RT-PCR methods and sequencing targeting the polymerase  and the capsid region respectively. Norovirus was detected in 14.3%, 181/1266  children. The prevalence of norovirus was significantly higher in cases (18.3%,  129/705) than in controls, (9.2%, 52/561), P<0.05. Except for one child who had  double infection with GI and GII all 129 cases had GII. Among controls, 23.1% had  GI and 76.9% had GII. Norovirus GII.4 was significantly more prevalent in cases  87.9% than in controls 56.5%. Other genotypes detected in both cases and controls  were GII.21, GII.16 and GII.g. The highest numbers of norovirus were detected in  April 2011. The number of norovirus detected was significantly higher during the  first than second year of life (109/540, 20.2% vs. 20/165, 12.1%). The prevalence  of norovirus in HIV-positive and negative children was (21.2%, 7/33) and (10.3%,  40/390, P=0.05) respectively, regardless of diarrhoea symptoms. No significant  difference in gender, parent's level of education or nutritional status with  norovirus infection was observed within cases or controls. This study confirms  the significant role of norovirus infection, especially GII.4 in diarrhoeic  children who need hospitalisation and adds knowledge on norovirus epidemiology in  the African region.
JO  - Infection, genetics and evolution : journal of molecular epidemiology and evolutionary genetics in infectious diseases
PB  - 
CY  - 
VL  - 26
IS  - 
PG  - 340-347
SP  - 340
EP  - 347
AN  - 
DO  - 10.1016/j.meegid.2014.06.013
UR  - 
NS  - Moyo 2017
N1  - Margaret Kosek (2023-11-07 05:32:01)(Select): persistent diarrhea notably prevalent here; Josh Colston (2023-08-23 05:22:21)(Select): PCR reanalysis of previously published results; 
ER  - 

TY  - JOUR
TI  - Genetic diversity of circulating rotavirus strains in Tanzania prior to the introduction of vaccination.
AU  - Moyo, Sabrina J.
AU  - Blomberg, Bjørn
AU  - Hanevik, Kurt
AU  - Kommedal, Oyvind
AU  - Vainio, Kirsti
AU  - Maselle, Samuel Y.
AU  - Langeland, Nina
PY  - 2014
PD  - 2014
AB  - BACKGROUND: Tanzania currently rolls out vaccination against rotavirus-diarrhea, a major cause of child illness and death. As the vaccine covers a limited number  of rotavirus variants, this study describes the molecular epidemiology of  rotavirus among children under two years in Dar es Salaam, Tanzania, prior to  implementation of vaccination. METHODS: Stool specimens, demographic and clinical  information, were collected from 690 children admitted to hospital due to  diarrhea (cases) and 545 children without diarrhea (controls) during one year.  Controls were inpatient or children attending child health clinics. Rotavirus  antigen was detected using ELISA and positive samples were typed by multiplex  semi-nested PCR and sequencing. RESULTS: The prevalence of rotavirus was higher  in cases (32.5%) than in controls (7.7%, P<0.001). The most common G genotypes  were G1 followed by G8, G12, and G4 in cases and G1, G12 and G8 in controls. The  Tanzanian G1 variants displayed 94% similarity with the Rotarix vaccine G1  variant. The commonest P genotypes were P[8], P[4] and P[6], and the commonest  G/P combination G1 P[8] (n = 123), G8 P[4] and G12 P[6]. Overall, rotavirus  prevalence was higher in cool (23.9%) than hot months (17.1%) of the year  (P = 0.012). We also observed significant seasonal variation of G genotypes.  Rotavirus was most frequently found in the age group of four to six months. The  prevalence of rotavirus in cases was lower in stunted children (28.9%) than in  non-stunted children (40.1%, P = 0.003) and lower in HIV-infected (15.4%, 4/26)  than in HIV-uninfected children (55.3%, 42/76, P<0.001). CONCLUSION: This  pre-vaccination study shows predominance of genotype G1 in Tanzania, which is  phylogenetically distantly related to the vaccine strains. We confirm the  emergence of genotype G8 and G12. Rotavirus infection and circulating genotypes  showed seasonal variation. This study also suggests that rotavirus may not be an  opportunistic pathogen in children infected with HIV.
JO  - PloS one
PB  - 
CY  - 
VL  - 9
IS  - 5
PG  - e97562
SP  - e97562
EP  - 
AN  - 
DO  - 10.1371/journal.pone.0097562
UR  - 
NS  - Moyo 2017
N1  - Margaret Kosek (2023-11-07 05:32:01)(Select): persistent diarrhea notably prevalent here; Josh Colston (2023-08-23 05:22:21)(Select): PCR reanalysis of previously published results; 
ER  - 

TY  - JOUR
TI  - Etiology and clinical features of acute bacterial gastroenteritis in children mananged at a secondary hospital
AU  - Kim, S.Y.
AU  - Kim, H.-J.
AU  - Shin, E.H.
AU  - Eun, B.W.
AU  - Ahn, Y.M.
AU  - Song, M.O.
PY  - 2017
PD  - 
AB  - Purpose: Acute bacterial gastroenteritis (ABG) can cause more severe symptoms than acute viral gastroenteritis in children. This study was aimed at determining the etiologic trends and to examine the clinical characteristics of ABG in children. Methods: We sent stool samples from the children with acute gastroenteritis who were treated at a secondary hospital located in Seoul, Korea between January 2011 and December 2014 to Seoul Metropolitan Government Research Institute of Public Health and Environment to find the causative organisms. Clinical characteristics of patient were analyzed through a medical records review. Results: Out of 664 stool samples, 183 (27.6%) yielded bacterial pathogens. Staphylococcus aureus was the most common bacterial pathogen, found in 72 cases (39.3%), even though it was only tested for since 2012. The monthly isolation rate was the highest (24.6%) in August. The isolation rate of Campylobacter spp. by patient’s age group was high (16.7%) in the 12- to 18-year-age group (P =0.04). In patients with bloody stool, Campylobacter spp. was the most commonly isolated (31.0%, P =0.04). When comparing C-reactive protein, the Salmonella spp.- or Campylobacter spp.-isolated group showed higher values than the S. aureus - or pathogenic Escherichia coli -isolated group (5.7±0.6 mg/dL vs. 2.1±0.3 mg/dL, P <0.01). Conclusions: S. aureus, Salmonella spp., pathogenic E. coli, and Campylobacter spp. were important pathogens of ABG among children. Considering the differences in pathogens found according to age, a clinical symptom and inflammation index might be helpful in assuming the causative organism.
JO  - Pediatric Infection and Vaccine
PB  - 
CY  - 
VL  - 24
IS  - 2
PG  - 95-101
SP  - 95
EP  - 101
AN  - 
DO  - 10.14776/piv.2017.24.2.95
UR  - https://www.embase.com/search/results?subaction=viewrecord&id=L618053583&from=export
NS  - 
N1  - Josh Colston (2023-12-13 01:08:28)(Select): Screened by Korean-speaker and judged to be eligible.; 
ER  - 

TY  - JOUR
TI  - Acute diarrhea in children in Yinchuan: Etiology and related factors
AU  - Zhang, Y.-H.
AU  - Chen, Y.
AU  - Liu, Z.-L.
AU  - Zhang, Y.-P.
PY  - 2015
PD  - 
AB  - AIM: To investigate the etiology and related factors for acute diarrhea in children, in order to provide a reasonable basis for clinical treatment of this disease. METHODS: Fresh fecal samples were collected from children with acute diarrhea who visited from April 2012 to April 2013. Bacterial culture of these samples were performed, and RT-PCR was used for detection of rotavirus, norovirus, sappovirus, astrovirus and intestinal adenovirus. A questionnaire survey was also performed to analyze the related factors for acute diarrhea in children. RESULTS: Of 286 stool samples detected, bacteria or viruses were detected in 208 (72.73%). There were 172 (60.14%) viruspositive samples, of which 84 (29.34%) were positive for rotavirus, 62 (21.77%) positive for norovirus, 14 (4.90%) for sappovirus, 27 (9.44%) for astrovirus, and 21 (7.34%) for intestinal adenovirus. Bacterial pathogens were detected in 36 (12.58%) samples, including Salmonella, Shigella, Staphylococcus aureus, Escherichia coli and Candida albicans. Both bacteria and viruses were not detected in 78 (27.28%) cases. Acute diarrheal disease was related to a variety of factors including age, season, feeding pattern, predisposing factors and mother education. CONCLUSION: Acute diarrhoea in children is mainly caused by viral infections, with rotavirus and norovirus as the main pathogens.
JO  - World Chinese Journal of Digestology
PB  - 
CY  - 
VL  - 23
IS  - 18
PG  - 2975-2980
SP  - 2975
EP  - 2980
AN  - 
DO  - 10.11569/wcjd.v23.i18.2975
UR  - https://www.embase.com/search/results?subaction=viewrecord&id=L605026920&from=export
NS  - 
N1  - Josh Colston (2024-02-03 07:35:06)(Select): Translator confirmed eligibility; 
ER  - 

TY  - JOUR
TI  - Aetiology of childhood viral gastroenteritis in Lucknow, north India
AU  - Gupta, S.
AU  - Singh, K.P.
AU  - Jain, A.
AU  - Srivastava, S.
AU  - Kumar, V.
AU  - Singh, M.
PY  - 2015
PD  - 
AB  - Background & objectives: Due to limited availability of data on viral aetiology of acute gastroenteritis in north India, the present study was planned to detect rotavirus, norovirus, sapovirus and astrovirus in stool samples of both in hospitalized and non-hospitalized children less than five years of age presenting with acute gastroenteritis. Methods: A total of 278 stool samples from equal number of children were tested for rotavirus antigen using ELISA and for norovirus, sapovirus and astroviruses by reverse transcription (RT)-PCR. Results: Of the 169 samples from hospitalized patients, rotavirus, norovirus, sapovirus and astrovirus were detected in 19.5, 2.3, 3.5 and 2.9 per cent samples, respectively. Of the 109 samples collected from the non-hospitalized patients, frequency of rotavirus and sapovirus detection was 9.1 and 1.8 per cent, respectively while norovirus and astrovirus were not detected. Interpretation & conclusions: Rotavirus was the most frequent cause of viral gastroenteritis in both hospitalized and non-hospitalized children. Maximum positivity of the viruses was seen in children less than two years of age.
JO  - Indian Journal of Medical Research
PB  - 
CY  - 
VL  - 142
IS  - April
PG  - 469-472
SP  - 469
EP  - 472
AN  - 
DO  - 
UR  - https://www.embase.com/search/results?subaction=viewrecord&id=L604978230&from=export
NS  - 
N1  - 
ER  - 

TY  - JOUR
TI  - A study on the epidemiology and aetiology of acute gastroenteritis in adult patients presenting at the infectious diseases hospital in Tirana, Albania
AU  - Stroni, G.P.
AU  - Dhimolea, M.M.
AU  - Pipero, P.S.
AU  - Kraja, D.V.
AU  - Sallavaci, S.Y.
AU  - Bino, S.F.
PY  - 2014
PD  - 
AB  - Study Design: Cross sectional study.Background: Acute gastroenteritis remains a common cause of hospital emergency room visits in Albania. However, the aetiology of severe gastroenteritis leading to hospitalization in adults frequently remains unclear.Aims: Our objective was to study the epidemiology and causes of community-acquired, acute gastroenteritis in adult patients presenting to hospital.Methods: A prospective study was conducted from January 2010 to January 2012, among patients ≥15 years old with community-acquired gastroenteritis presenting to the emergency room of the University Hospital “Mother Theresa” in Tirana, Albania. Stool samples and rectal swabs were collected from the patients for microbiological testing.Results: The median age of the study patients was 33 (15-88) years and 577 (58%) were females. The median age of males was 35 (15-87) years. The vast majority of cases occurred in urban area (849, 85%), p<0. 01. Patients were admitted throughout the year with peak admissions for patients infected by bacterial pathogens in summer and those affected by viral pathogens in autumn. A total of 917 (91.7%) patients underwent a laboratory examination. The overall isolation rate was 51%. Bacterial pathogens were found in 29%, viral pathogens in 19% and protozoal pathogens in 2.5% of patients. No aetiological agent or other cause of acute diarrhoea was found in 449 (49%) patients. Twenty-nine (3.2%) patients were hospitalized.Conclusion: Despite extensive laboratory investigations, enteropathogens were detected in only 51% of adult patients who presented to the hospital ER with acute gastroenteritis. Viral infections ranked as the second most common cause of gastroenteritis in adults.
JO  - Balkan Medical Journal
PB  - 
CY  - 
VL  - 31
IS  - 3
PG  - 196-201
SP  - 196
EP  - 201
AN  - 
DO  - 10.5152/balkanmedj.2014.13142
UR  - https://www.embase.com/search/results?subaction=viewrecord&id=L600066243&from=export
NS  - 
N1  - Margaret Kosek (2024-04-13 02:47:31)(Select): two years, good diarrhea def; 
ER  - 

TY  - JOUR
TI  - Frequency of enterotoxigenic Escherichia coli isolates harboring eltB and eltA genes in diarrheal specimens among children younger than 5 years in Tabriz hospitals
AU  - Kashefiyeh, M.
AU  - Zeighami, H.
AU  - Haghi, F.
PY  - 2013
PD  - 
AB  - Background and Objective: Enterotoxigenic Escherichia coli (ETEC) have been recognized as the most common cause of infectious diarrhea in infants and children less than five years in developing countries. The aim of the present study was to determine the frequency of ETEC isolates harboring eltB and estA genes among diarrheal children admitted to hospitals in Tabriz, Iran. Materials and Methods: In this cross sectional study, during the 7 month, a total of 450 stool samples of children younger than 5 years of age were studied. After culture and confirming, the DNA of Escherichia coli isolates were extracted by boiling method and multiplex PCR was done for detection of estA, eltB genes. Results: A total of 200 diarrheagenic E. coli strains were isolated from 450 stool samples from children with diarrhea. The prevalence of diarrheagenic E. coli isolated from stool samples was 44.44%. In order to detect eltB, estA genes simultaneously, a mixture of two primer pairs specific for the target genes was used in a single PCR. In our study, PCR assays detected 75 (37.5%) ETEC isolates. Of the ETEC strains isolated, 43 (21.5%) isolates produced heat labile toxin only, 11 (5.5%) produced heat-labile toxin and heat-stable toxin, and 21 (10.5%) produced heat stable toxin only. Conclusion: Due to the frequency distribution of enterotoxigenic isolates in Tabriz, particularly in children younger than 5 years of age, the use of molecular methods in diagnostic laboratories is recommended.
JO  - Journal of Zanjan University of Medical Sciences and Health Services
PB  - 
CY  - 
VL  - 21
IS  - 88
PG  - 
SP  - 
EP  - 
AN  - 
DO  - 
UR  - https://www.embase.com/search/results?subaction=viewrecord&id=L373924623&from=export
NS  - 
N1  - 
ER  - 

TY  - JOUR
TI  - Detection of the ethiologic agents of the childhood acute gastroenteritis
AU  - Kizirgil, A.
AU  - Karakoç, S.
PY  - 2012
PD  - 
AB  - Objective: Acute gastroenteritis which is a significant mortality and morbidity cause for children remains a global public health problem. In this study, the infectious agents of the childhood gastroenteritis are investigated in Elazig region, Turkey. Material and Method: Acute gastroenteritis agents were investigated in the stool samples which were obtained from a total of 407 children aged 0-14 years, who were admitted to Pediatrics Clinics of Firat University Hospital between 01 fanuary and 31 December 2008. Campylobacter, Shigella and Salmonella strains were investigated with culture methods, antigens of Rotavirus and Adenovirus were with immunochromatographic tests while parasitic Results: Of the stool samples, viral, parasitic and bacterial agents were found to be 36.4%, 11.3% and 7.6%, respectively. However, no ethiologic agent was identified in 44.7% of the toted samples. The most frequently observed pathogenic agent was rotavirus (31.9%). The rank order of the other etiologic agents of gastroenteritis was as follows: Giardia intestinalis (G. intestinalis) (10.1%), Campylobacter spp. (4.7%), enteric adenoviruses (4.4%), Shigella spp. (2%), Entamoeba histolytica (E. histolytica) (1.2%) and Salmonella spp. (1%). Conclusion: Rotaviruses should be kept in mind for the childhood gastroenteritis in our region, and diagnostic and therapeutic approaches may be planned according to other pathogens and their frequency.
JO  - Nobel Medicus
PB  - 
CY  - 
VL  - 8
IS  - 3
PG  - 60-65
SP  - 60
EP  - 65
AN  - 
DO  - 
UR  - https://www.embase.com/search/results?subaction=viewrecord&id=L368190758&from=export
NS  - 
N1  - Josh Colston (2024-01-23 01:46:13)(Select): Translator judged it to be eligible.; 
ER  - 

TY  - JOUR
TI  - What have we learnt from bacterial stool culture results? a retrospective study of hospitalised gastroenteritis cases in a regional hospital in Hong Kong
AU  - Wong, H.T.
AU  - Que, T.L.
AU  - Ho, P.L.
PY  - 2010
PD  - 
AB  - Background: Stool culture is one of the common investigations done for patients with gastroenteritis, and fluoroquinolones have been used frequently for suspected bacterial gastroenteritis. Objective:To study the yield of bacterial pathogens in stool culture in a local regional hospital for in-patients with gastroenteritis and the individual pathogens identified. Also, the value of stool culture and the prescription of fluoroquinolones as empirical antibiotics were reviewed. Methods: This was a retrospective study. All inpatients with the principal diagnosis of "gastroenteritis" in the year 2007 were reviewed. We excluded pregnant patients and patients under 18 years of age. Patients were divided into two age groups and data were analysed including demographics, clinical findings, admission time and culture results. Antibiotics prescription behaviour was also analysed. Results: A total of 837 adult patients fulfilled the criteria. Among them, 562 cases had their stool saved and sent for bacterial culture. Eighty-nine cases were found to have their stool cultures positive for bacteria. The identified pathogens were namely Vibrio parahaemolyticus (38.2%), Salmonella species (34.8%), Campylobacter species (11.2%), Plesiomonas species (10.1%) and Aeromonas species (3.4%) respectively. The yield of positive stool culture was 15.8%. Conclusion: Vibrio parahaemolyticus and Salmonella species were still the most common pathogens for bacterial gastroenteritis among hospitalized patients in Hong Kong, especially in the young and middle aged. Their occurrence followed a seasonal pattern. Physicians had a tendency to prescribe fluoroquinolones for cases with fever and travel history. Also, the problem of antibiotic resistance did exist. It is important for practitioners to follow local guidelines before ordering microbiological investigations on stool and prescribing empirical antibiotic treatment.
JO  - Hong Kong Journal of Emergency Medicine
PB  - 
CY  - 
VL  - 17
IS  - 1
PG  - 27-33
SP  - 27
EP  - 33
AN  - 
DO  - 10.1177/102490791001700105
UR  - https://www.embase.com/search/results?subaction=viewrecord&id=L358219982&from=export
NS  - 
N1  - Margaret Kosek (2023-08-25 04:51:40)(Select): "Gastroenteritis" by ICD coding; 
ER  - 

TY  - JOUR
TI  - Surveillance of acute gastroenteritis in Seoul, Korea, during May 2004 and June 2007
AU  - Lee, J.I.
AU  - Park, S.H.
AU  - Kim, M.S.
AU  - Oh, Y.H.
AU  - Yu, I.S.
AU  - Choi, B.H.
AU  - Lee, G.C.
AU  - Jang, S.Y.
AU  - Lee, C.H.
PY  - 2009
PD  - 
AB  - Acute gastroenteritis (AGE), which is one of the most common diseases worldwide, primarily occurs in infants and young children in both developed and developing countries. To investigate the prevalence of AGE in Korea, 6,788 stool specimens collected from hospitalized patients with AGE in Seoul, Korea from March 2004 to June 2007 were analyzed by enzyme immunoassay, reverse transcription-PCR, DNA sequencing and phylogenetic analysis. Enteric viruses and bacteria were detected in 2,955 (43.5%) and 1,389 (20.5%) specimens, respectively. Among the enteric viruses detected, rotavirus (19.7%) and norovirus (18.9%) were the predominant causative agents, followed by adenovirus (2.5%) and astrovirus (2.4%). Staphylococcus aureus was the most commonly observed bacteria (8.0~19.2%). The epidemic peaks of the enteric viruses were October to December for norovirus, January to May for rotavirus, and August to October for adenovirus. The seasonal activity of rotavirus was shifted from winter to late spring. However, astrovirus did not display seasonal activity in this study. Although viral AGE primarily occurred in patients younger than 5 years of age, the incidence of viral AGE in children aged 6 to 14 years was significant. The results of this study will contribute to the currently available epidemiological data and improve public health and hygiene via amelioration of diagnostic methods and longitudinal surveillance.
JO  - Journal of Bacteriology and Virology
PB  - 
CY  - 
VL  - 39
IS  - 4
PG  - 363-371
SP  - 363
EP  - 371
AN  - 
DO  - 10.4167/jbv.2009.39.4.363
UR  - https://www.embase.com/search/results?subaction=viewrecord&id=L358991507&from=export
NS  - 
N1  - Josh Colston (2023-12-13 01:09:16)(Select): Screened by Korean-speaker and judged to be eligible.; 
ER  - 

TY  - JOUR
TI  - The burden of diarrhoea, shigellosis, and cholera in Jakarta, Indonesia: Findings from 24 months surveillance
AU  - Agtini, M.D.
AU  - Soeharno, R.
AU  - Lesmana, M.
AU  - Punjabi, N.H.
AU  - Simanjuntak, C.
AU  - Wangsasaputra, F.
AU  - Nurdin, D.
AU  - Pulungsih, S.P.
AU  - Rofiq, A.
AU  - Santoso, H.
AU  - Pujarwoto, H.
AU  - Sjahrurachman, A.
AU  - Sudarmono, P.
AU  - von Seidlein, L.
AU  - Deen, J.L.
AU  - Ali, M.
AU  - Lee, H.
AU  - Kim, D.R.
AU  - Han, O.
AU  - Park, J.K.
AU  - Suwandono, A.
AU  - Ingerani,
AU  - Oyofo, B.A.
AU  - Campbell, J.R.
AU  - Beecham, H.J.
AU  - Corwin, A.L.
AU  - Clemens, J.D.
PY  - 2005
PD  - 
AB  - Background: In preparation of vaccines trials to estimate protection against shigellosis and cholera we conducted a two-year community-based surveillance study in an impoverished area of North Jakarta which provided updated information on the disease burden in the area. Methods: We conducted a two-year community-based surveillance study from August 2001 to July 2003 in an impoverished area of North Jakarta to assess the burden of diarrhoea, shigellosis, and cholera. At participating health care providers, a case report form was completed and stool sample collected from cases presenting with diarrhoea. Results: Infants had the highest incidences of diarrhoea (759/1 000/ year) and cholera (4/1 000/year). Diarrhea incidence was significantly higher in boys under 5 years (387/1 000/year) than girls under 5 years (309/1 000/year; p<0.001). Children aged 1 to 2 years had the highest incidence of shigellosis (32/1 000/year). Shigella flexneri was the most common Shigella species isolated and 73% to 95% of these isolates were resistant to ampicillin, trimethoprim-sulfamethoxazole, chloramphenicol and tetracycline but remain susceptible to nalidixic acid, ciprofloxacin, and ceftriaxone. We found an overall incidence of cholera of 0.5/1 000/year. Cholera was most common in children, with the highest incidence at 4/1 000/year in those less than 1 year of age. Of the 154 V. cholerae 01 isolates, 89 (58%) were of the El Tor Ogawa serotype and 65 (42%) were El Tor Inaba. Thirty-four percent of patients with cholera were intravenously rehydrated and 22% required hospitalization. V. parahaemolyticus infections were detected sporadically but increased from July 2002 onwards. Conclusions: Diarrhoea causes a heavy public health burden in Jakarta particularly in young children. The impact of shigellosis is exacerbated by the threat of antimicrobial resistance, whereas that of cholera is aggravated by its severe manifestations. © 2005 Agtini et al., licensee BioMed Central Ltd.
JO  - BMC Infectious Diseases
PB  - 
CY  - 
VL  - 5
IS  - (Agtini M.D., magdarina@yahoo.com; Soeharno R., rooswanti@litbang.depkes.go.id; Wangsasaputra F., ferry@namru2.med.navy.mil; Rofiq A., rofiq@idola.net.id; Pujarwoto H., ferry@hotmail.com; Suwandono A., selitbang@litbang.depkes.go.id; Ingerani, ingerani@ho
PG  - 
SP  - 
EP  - 
AN  - 
DO  - 10.1186/1471-2334-5-89
UR  - https://www.embase.com/search/results?subaction=viewrecord&id=L41631209&from=export
NS  - 
N1  - 
ER  - 

TY  - JOUR
TI  - Sensor, a population-based cohort study on gastroenteritis in the Netherlands: Incidence and etiology
AU  - De Wit, M.A.S.
AU  - Koopmans, M.P.G.
AU  - Kortbeek, L.M.
AU  - Wannet, W.J.B.
AU  - Vinjé, J.
AU  - Van Leusden, F.
AU  - Bartelds, A.I.M.
AU  - Van Duynhoven, Y.T.H.P.
PY  - 2001
PD  - 
AB  - A prospective population-based cohort study with a nested case-control study was conducted to estimate the incidence of gastroenteritis and the associated pathogens in the general Dutch population. Follow-up of two consecutive cohorts was performed by weekly reporting cards from December 1998 to December 1999. Cases and controls in the case-control study supplied a questionnaire and stool samples. The standardized gastroenteritis incidence was 283 per 1,000 person-years. The incidence rose with increasing level of education and was higher for persons with a history of diarrhea and for young children. Bacterial pathogens accounted for 5% of cases, bacterial toxins for 9%, parasites for 6%, and viral pathogens for 21%, with Norwalk-like virus (NLV) as the leading pathogen in 11% of cases. The gastroenteritis incidence was higher than that reported for England, but lower than for the United States. In community cases, viral pathogens are the leading cause of gastroenteritis, with NLV being the number one cause of illness in all age groups but one. In many countries, preventive measures are implemented to decrease bacterial infections, However, additional prevention of viral infections, especially NLV, might significantly decrease the number of gastroenteritis cases in the community.
JO  - American Journal of Epidemiology
PB  - 
CY  - 
VL  - 154
IS  - 7
PG  - 666-674
SP  - 666
EP  - 674
AN  - 
DO  - 10.1093/aje/154.7.666
UR  - https://www.embase.com/search/results?subaction=viewrecord&id=L32888785&from=export
NS  - 
N1  - Margaret Kosek (2023-08-25 04:00:46)(Select): at least three loose stools in 24 hours or vomiting at least three times in 24 hours or diarrhea with two or more additional symptoms or vomiting with two or more additional symptoms in 24 hours. ; Josh Colston (2023-08-22 03:07:06)(Select): Table 2; 
ER  - 

TY  - JOUR
TI  - Etiological, clinical, and sociodemographic characteristics of acute diarrhea in Venezuela
AU  - Urrestarazu, M.I.
AU  - Liprandi, F.
AU  - De Suárez, E.P.
AU  - González, R.
AU  - Pérez-Schael, I.
PY  - 1999
PD  - 
AB  - In four cities of Venezuela a study was carried out to evaluate the epidemiological, clinical, and etiological characteristics of acute diarrhea in children under 5 years of age. The study was done between June 1993 and May 1995 and involved children who were seen in a hospital, 2 552 with diarrhea and 793 controls. The Fisher exact test was used for the statistical analysis of the results. Rotaviruses were the most important agents, both in terms of their frequency (30%) and their association with dehydration (58%). Following in importance were Campylobacter spp. (13%) and Escherichia coli classical O serogroups (9%), but their association with diarrhea was only statistically significant among children less than 3 months old, a fact that is particularly important from the standpoint of treatment. The importance of age was confirmed as a determining factor in the prevalence and severity of diarrhea.
JO  - Revista Panamericana de Salud Publica/Pan American Journal of Public Health
PB  - 
CY  - 
VL  - 6
IS  - 3
PG  - 149-156
SP  - 149
EP  - 156
AN  - 
DO  - 
UR  - https://www.embase.com/search/results?subaction=viewrecord&id=L29470677&from=export
NS  - 
N1  - 
ER  - 

TY  - JOUR
TI  - Astrovirus as a cause of acute gastroenteritis in children
AU  - Psyllaki, H.
AU  - Kansouzidou, A.
AU  - Koudounis, P.
AU  - Mitka, S.
AU  - Haritidou, C.
AU  - Tsagaropoulou, H.
AU  - Papadopoulou, A.
AU  - Daniilidis, V.D.
PY  - 1998
PD  - 
AB  - Astroviruses have been recognized as cause of infantile gastroenteritis since 1975. Until recently, their detection in faeces was limited to electron microscopy, which resulted many difficulties for the hospital laboratories and therefore in the underestimation of their incidence. Recently, the indication of astroviruses antigens in faeces has become possible with the development of sensitive EIAs. In this report, we investigated for astroviruses in the stools of children with acute gastroenteritis, in order to demonstrate their role in etiology of acute gastroenteritis in our area. During one year, we examined 283 faecal specimens from an equal number of children (154 boys, 129 girls), aged from eight days to five years, who were hospitalized in the Paediatric Clinic of our Hospital, suffering from acute gastroenteritis. We examined the faecal specimens for astrovirus antigens, by means of an ELISA, as well as for the other enteropathogenic agents Salmonella spp, Shigella spp, Campylobacter spp, Yersinia spp, Escherichia coli O157:H7, Cryptosporidium parvum, Cyclospora and Rotavirus antigens. We also examined faecal specimens from 46 healthy children, as control subjects, for astrovirus antigens. We detected astroviruses in the faecal specimens of 10 children with gastroenteritis, detection rate 3,5%, whereas we did not found astroviruses in the faecal specimens of the healthy children. Multiple infections with two or more agents were detected in four children positive for astrovirus, whereas in the other six children astrovirus was the only agent detected. We found one or more enteropathogenic agents in the faeces of 109 children out of 283 examined (35,5%). The disease, that astroviruses induced in our population, was mild and all children were discharged from the hospital in good health. Our results provide further evidence that astroviruses are associated with gastroenteritis among young children living in our area and they must be investigated in all cases of gastroenteritis in children younger than 5 years of age.
JO  - Acta Microbiologica Hellenica
PB  - 
CY  - 
VL  - 43
IS  - 5
PG  - 499-505
SP  - 499
EP  - 505
AN  - 
DO  - 
UR  - https://www.embase.com/search/results?subaction=viewrecord&id=L29165588&from=export
NS  - 
N1  - 
ER  - 

TY  - JOUR
TI  - The etiology of early childhood diarrhea: A community study from Guinea- Bissau
AU  - Molbak, K.
AU  - Wested, N.
AU  - Hojlyng, N.
AU  - Scheutz, F.
AU  - Gottschau, A.
AU  - Aaby, P.
AU  - Da Silva, A.P.J.
PY  - 1994
PD  - 
AB  - A potential enteropathogen was found in 50% of 1219 diarrheal episodes and 48% of 511 asymptomatic controls in a 1-year community study of childhood diarrhea. Rotavirus (3% of episodes), Cryptosporidium species (6%), and enteropathogenic Escherichia coli (EPEC) with EPEC adherence factor (4%) were more prevalent in cases than controls. Giardia lamblia (19%) was the most prevalent organism but was not associated with diarrhea. Enterotoxigenic E. coli (12%), Strongyloides stercoralis (5%), Shigella species (2%), Entamoeba histolytica trophozoites (2%), and Vibrio cholerae (1%) were found at nonsignificantly higher rates. Salmonella and Campylobacter species were more prevalent among control infants. Cryptosporidium species and sequential infections from other pathogens caused persistent diarrhea.
JO  - Journal of Infectious Diseases
PB  - 
CY  - 
VL  - 169
IS  - 3
PG  - 581-587
SP  - 581
EP  - 587
AN  - 
DO  - 
UR  - https://www.embase.com/search/results?subaction=viewrecord&id=L24063001&from=export
NS  - 
N1  - 
ER  - 

TY  - JOUR
TI  - Role of Salmonellae and Rotaviruses in 1337 cases of diarrhea in the Pediatric Department of Mainz University
AU  - Muller, F.M.
AU  - Onder, G.
AU  - Kamin, W.
AU  - Gutjahr, P.
AU  - Schmitt, H.J.
PY  - 1993
PD  - 
AB  - In Germany, infectious diseases cause little mortality, but they are responsible for a large proportion of morbidity. In order to obtain data about the relevance of infectious diarrhea, the charts of 1337 outpatients, hospitalized for this disorder in the time between 1986-1989 at the Children's Hospital, Johannes Gutenberg University Mainz, were analyzed. Sixty-seven percent of patients were younger than one year. An offending organism could be isolated in 42.1% of patients, with Rotaviruses being the leading cause of diarrhea (415 cases), followed by Salmonella spp. (130 cases). Rotavirus-disease was mainly seen in winter, Salmonella-disease in late summer and in autumn. Severe courses of diarrhea were rare, no patient died. Mean duration of hospitalization was 7 days, independent from the offending organism. Infectious diarrhea is a common disorder in children in Germany, which may lead to hospitalization especially during infancy. Additional epidemiological studies are needed in order to develop effective control measures.
JO  - Klinische Padiatrie
PB  - 
CY  - 
VL  - 205
IS  - 1
PG  - 9-13
SP  - 9
EP  - 13
AN  - 
DO  - 10.1055/s-2007-1025189
UR  - https://www.embase.com/search/results?subaction=viewrecord&id=L23051715&from=export
NS  - 
N1  - Josh Colston (2024-07-19 03:02:30)(Select): German translator says this meets all criteria. Follow up time was 1986-1989.; Margaret Kosek (2024-05-21 02:40:48)(Select): <12 m in duration (11); Josh Colston (2024-01-31 12:59:30)(Select): German; 
ER  - 

TY  - JOUR
TI  - Norovirus gastroenteritis in children under-five years hospitalized for diarrhea in two cities of northeast India: A retrospective study.
AU  - Borkakoty, Biswajyoti
AU  - Bali, Nargis K.
AU  - Jakaria, Aniruddha
AU  - Hazarika, Rahul
AU  - Temsu, T.
AU  - Gohain, Munmun
AU  - Kaur, Harpreet
PY  - 2023
PD  - 
AB  - PURPOSE: Norovirus gastroenteritis, known to cause 'winter vomiting disease' is increasingly being identified as a major cause of viral gastroenteritis  worldwide. The impact and prevalence of this viral disease are lacking in many  parts of India including northeast India. This study aimed to determine the  prevalence and association of norovirus gastroenteritis among under-five-year-old  hospitalized children in two cities in northeast India (Dibrugarh in Assam &  Dimapur in Nagaland). MATERIALS AND METHODS: A retrospective analysis of 407  randomly selected diarrheal stool samples was conducted using a commercial  multiplex probed-based real-time RT-PCR assay capable of detecting six-viral  gastroenteritis pathogens including Norovirus GI, Norovirus GII, Rotavirus, Human  Adenovirus, Human Astrovirus, and Sapovirus. RESULTS: Results showed that  norovirus was detected in 18.4% of the samples (75/407; 95% CI: 14.8%-22.5%),  with norovirus genogroup II being the predominant group in 97.3% of norovirus  cases. A significant association of norovirus diarrhea was found with  seasonality, with higher prevalence in colder months compared to warmer months  (22.4% vs 9.1%, p-value:0.002). Additionally, 66.7% (50/75) of cases of norovirus  gastroenteritis had reported vomiting as the major symptom and had a shorter  duration of diarrhea (p-value 0.03). Co-infections with other viral pathogens  were seen in 45.9% (187/407) of the cases. The detection of rotavirus was 67.1%  (273/407), human adenovirus (45.9%; 187/407), sapovirus and astrovirus (5.9%,  24/407 each), and norovirus GI (0.5%, 2/407) among the cases. CONCLUSION: This  study reports the prevalence of norovirus gastroenteritis in northeast India and  further highlights that norovirus gastroenteritis is responsible for substantial  cases of hospitalization of under-five years children in the region.
JO  - Indian J Med Microbiol
PB  - 
CY  - 
VL  - 45
IS  - 
PG  - 100397
SP  - 100397
EP  - 
AN  - 
DO  - 10.1016/j.ijmmb.2023.100397
UR  - 
NS  - 
N1  - 
ER  - 

TY  - JOUR
TI  - A Comparison of Pathogen Detection and Risk Factors among Symptomatic Children with Gastroenteritis Compared with Asymptomatic Children in the Post-rotavirus  Vaccine Era.
AU  - Lee, Brian R.
AU  - Harrison, Christopher J.
AU  - Hassan, Ferdaus
AU  - Sasidharan, Anjana
AU  - Moffatt, Mary E.
AU  - Weltmer, Kirsten
AU  - Payne, Daniel C.
AU  - Wikswo, Mary E.
AU  - Parashar, Umesh
AU  - Selvarangan, Rangaraj
PY  - 2023
PD  - 
AB  - OBJECTIVE: To describe demographics, pathogen distribution/seasonality, and risk factors in children seeking care for acute gastroenteritis (AGE) at a midwestern  US emergency department during 5 postrotavirus vaccine years (2011-2016), and  further, to compare the same data with matched healthy controls (HC). STUDY  DESIGN: AGE and HC participants <11 years old enrolled in the New Vaccine  Surveillance Network study between December 2011 to June 2016 were included. AGE  was defined as ≥3 diarrhea episodes or ≥1 vomiting episode. Each HC's age was  similar to an AGE participant's age. Pathogens were analyzed for seasonality  effects. Participant risk factors for AGE illness and pathogen detections were  compared between HC and a matched subset of AGE cases. RESULTS: One or more  organisms was detected in 1159 of 2503 children (46.3%) with AGE compared with 99  of 537 HC (17.3%). Norovirus was detected most frequently among AGE (n = 568  [22.7%]) and second-most frequently in HC (n = 39 [6.8%]). Rotavirus was the  second most frequently detected pathogen among AGE (n = 196 [7.8%]). Children  with AGE were significantly more likely to have reported a sick contact compared  with HC, both outside the home (15.6% vs 1.4%; P < .001) and inside the home  (18.6% vs 2.1%; P < .001). Daycare attendance was higher among children with AGE  (41.4%) compared with HC (29.5%; P < .001). The Clostridium difficile detection  rate was slightly higher among HC (7.0%) than AGE (5.3%). CONCLUSIONS: Norovirus  was the most prevalent pathogen among children with AGE. Norovirus was detected  in some HC, suggesting potential asymptomatic shedding among HC. The proportion  of AGE participants with a sick contact was approximately 10 times greater than  that of HC.
JO  - J Pediatr
PB  - 
CY  - 
VL  - 261
IS  - 
PG  - 113551
SP  - 113551
EP  - 
AN  - 
DO  - 10.1016/j.jpeds.2023.113551
UR  - 
NS  - 
N1  - Josh Colston (2023-08-26 23:46:40)(Select): December 2011 to June 2016; 
ER  - 

TY  - JOUR
TI  - Aetiology of Diarrhoea in Children Under Five in Zambia Detected Using Luminex xTAG Gastrointestinal Pathogen Panel
AU  - Chisenga, Caroline Cleopatra
AU  - Bosomprah, Samuel
AU  - Makabilo Laban, Natasha
AU  - Mwila- Kazimbaya, Katayi
AU  - Mwaba, John
AU  - Simuyandi, Michelo
AU  - Chilengi, Roma
PY  - 2018
PD  - 
```
