## Supplementary files S1a and S1b for "Updated Estimates of the Global, Regional and National Burden, and Etiology of Diarrheal Diseases Transmissible via Food: A Systematic Review and Meta-Analytical Modelling Study for the World Health Organization": Supplementary file S1a - Approach 1 eligible publications from LMICs.ris (part 2 of 2)

```
AB  - Background: We aimed to document viral, bacterial, and protozoan enteric pathogens responsible of causing moderate-to-severe diarrhoea among children under five presenting at public health facilities in Zambia following the introduction of rotavirus vaccination. Methods: This was a cross-sectional study in which clinical data and stool samples were collected between July 2012 and October 2013 from children under five years presenting to outpatient clinics in Lusaka province with moderate-tosevere diarrhoea. The study was conducted during the early months post rotavirus vaccine introduction in Zambia. We used Luminex x-TAG® gastrointestinal pathogen panel to simultaneously detect enteric viruses, bacteria and protozoa from the stool samples. We applied the population attributable fraction to estimate pathogen-specific burden of moderate-to-severe diarrhoea. Results: We analysed 1,135 unique stool samples with clinical data, of which 56% had received one or full dose rotavirus vaccination. The median age was 14 months (IQR=8, 22). The prevalence of moderate-to-severe diarrhoea was estimated as 18.9% (95%CI=16.7, 21.2). The most attributable cases of moderate-to-severe diarrhoea were due to rotavirus {attributable fraction=24.5%; 95%CI=(5.4, 39.7)} followed by Shigella spp. {attributable fraction=6.7%; 95%CI=(0.1, 15.5)}. The top 5 enteric pathogens detected among children were rotavirus (67.6%), Adenovirus (41.5%), ETEC (40.7%), Salmonella (38.4%) and Giardia (37.0%). Conclusion: We found that about one-third of moderate-to-severe diarrhoea among children were attributable to rotavirus and shigella spp.
JO  - 
PB  - 
CY  - 
VL  - 03
IS  - 02
PG  - 
SP  - 
EP  - 
AN  - 
DO  - 10.21767/2573-0282.100064
UR  - http://pediatric-infectious-disease.imedpub.com/aetiology-of-diarrhoea-in-children-under-five-in-zambia-detected-using-luminex-xtag-gastrointestinal-pathogen-panel.php?aid=22878
NS  - 
N1  - 
ER  - 

TY  - JOUR
TI  - Enteric pathogen among children under five years old with diarrheal diseases in Indonesia
AU  - Puspandari, N.
AU  - Amalia, N.
AU  - Hartoyo, Y.
AU  - Nursofiah, S.
AU  - Sunarno, S.
AU  - Sariadji, K.
AU  - Soekarso, T.
AU  - Febrianti, T.
AU  - Khariri, K.
AU  - Muna, F.
AU  - Rizky, A.
AU  - Saraswati, R. D.
AU  - Febriyana, D.
AU  - Rukminiati, Y.
AU  - Susanti, I.
AU  - Anandari, D.
AU  - Agtini, M. D.
PY  - 2021
PD  - 
AB  - Diarrheal diseases are the second cause of the high morbidity and mortality in children under five years old. According to the Basic Health Survey 2018 conducted by the Ministry of Health, the prevalence of diarrheal diseases among children under five years old that were diagnosed by healthcare workers was 11.0%. The aim of this study was to describe the enteric pathogen isolated from children with diarrhea. The study was conducted in five cities in Indonesia: Jakarta, Serang, Denpasar, Makassar, and Mataram. The Inclusion criteria were children aged one month to five years old, with diarrhea that was diagnosed by a healthcare worker. The rectal swabs were sent to the Centre for Research and Development for Biomedical and Basic Health Technology, National Institute of Health Research and Development, Ministry of Health in Jakarta. Virus and Enterotoxigenic Escherichia coli (ETEC) identification by using multiplex PCR from Seegene, meanwhile bacteria identified by conventional method. As many as 2626 children under five years old participated in this study. The highest viral pathogen that causes diarrhea is viral 1.807 (68,81%) and 486 (18,56%). The virus etiology was Rotavirus 982 (54,34%) cases, followed by Adenovirus 916 (50.69) cases, Norovirus II 444 (24,57%) cases, meanwhile the bacteria pathogen were Enterotoxigenic Escherichia coli detected in 262 (9,98%) followed by Campylobacter jejuni and Shigella spp. This study described Rotavirus is the prevalence etiology of diarrhea among children under five years old followed by Adenovirus and Norovirus, some other cases reported the cause of diarrhea were bacteria ETEC E. coli followed Campylobacter jejuni, Shigella spp, etc.
JO  - IOP Conf. Ser.: Earth Environ. Sci.
PB  - 
CY  - 
VL  - 913
IS  - 1
PG  - 012098
SP  - 012098
EP  - 
AN  - 
DO  - 10.1088/1755-1315/913/1/012098
UR  - https://dx.doi.org/10.1088/1755-1315/913/1/012098
NS  - 
N1  - 
ER  - 

TY  - JOUR
TI  - Real-time multiplex PCR diagnosis of common diarrhoea-causing parasites in children under five years in Ouagadougou
AU  - Zongo, A. W.
PY  - 2020
PD  - 
AB  - 
JO  - Infectious Diseases & Tropical Medicine
PB  - 
CY  - 
VL  - 
IS  - 
PG  - 
SP  - 
EP  - 
AN  - 
DO  - 10.32113/idtm_20207_641
UR  - https://www.infectiousjournal.com/article/641
NS  - 
N1  - 
ER  - 

TY  - JOUR
TI  - Etiología bacteriana de la diarrea aguda en pacientes pediátricos
AU  - Giugno, Silvina
AU  - Oderiz, Sebastián
PY  - 2010
PD  - 
AB  - 
JO  - Acta bioquímica clínica latinoamericana
PB  - 
CY  - 
VL  - 44
IS  - 1
PG  - 63-70
SP  - 63
EP  - 70
AN  - 
DO  - 
UR  - http://www.scielo.org.ar/scielo.php?script=sci_abstract&pid=S0325-29572010000100009&lng=es&nrm=iso&tlng=es
NS  - 
N1  - 
ER  - 

TY  - JOUR
TI  - Etiologic and clinical characterization of community acquired gastroenteritis in adult patients in a Chilean emergency room by the FilmArray GI panel
AU  - Valenzuela, Carlos
AU  - Legarraga, Paulette
AU  - Peña, Arturo
AU  - Arenas, Alex
AU  - Berkowitz, Loni
AU  - Ramírez, Gigliola
AU  - Wozniak, Aniela
AU  - García, Patricia
AU  - Álvarez-Lobos, Manuel
PY  - 2018
PD  - 
AB  - Infectious diarrhea can be caused by a large number of microorganisms including bacteria virus and parasites. The clinical syndromic approach has been traditionally used to guide therapy. The aim of this study was to characterize the etiology of acute diarrhea by the FilmArray GI panel and to correlate it with its clinical presentation in an adult population presenting to the emergency room in a developing country.MATERIAL AND METHODS: Adult patients attending the ER due to acute diarrhea were selected. All patients included had a FilmArray GI panel performed and the clinical characteristics were recorded.RESULTS: One hundred and ninety-nine patients were included. One hundred and eighteen (59.3%) were females. The mean age was 43 years old. Thirty three percent of the patients presented dysentery, 36.7% fever, 54.8% referred nauseas and 35.7% vomiting. Sixty three percent of the patients presented some degree of dehydration. In total, 221 microorganisms were detected of which 71.5% corresponded to bacteria (158/221), 19.9% to virus (44/221) and 8.6% to parasites (19/221). In 133 (67.0%) of 199 patients at least one microorganism was identified. Infections with more than one microorganism were detected in 27.1% of the patients. Polimicrobial infections were associated with a higher frequency of nausea (50.0% vs 32.0%, p 0.046), abdominal pain (87.0% vs 44.0%, p<0.0001) and travel history (20.0% vs 5.0%, p 0.0102). Bacterial infections occurred without a seasonal distribution with the exception of Salmonella sp whereas viral infections predominated during the autumn-winter months. Diarreicogenic E. coli were present in the context of a co-infection in more than 80.0% of the cases.DISCUSSION: The use of multiplex panels has given us invaluable information regarding the epidemiology of acute diarrhea in adult. It highlighted the importance of polimicrobial infections and the frequency of diarreicogenic E. coli infections. Nevertheless, the lack of severity compared to monomicrobial infections and the usual association with other microorganisms in the latter make their clinical importance debatable.
JO  - PLoS One
PB  - 
CY  - 
VL  - 13
IS  - 11
PG  - e0207850
SP  - e0207850
EP  - 
AN  - 
DO  - 10.1371/journal.pone.0207850
UR  - 
NS  - 
N1  - 
ER  - 

TY  - RPRT
TI  - GERMS-SA Annual Report 2016
AU  - National Institute for Communicable Diseases
PY  - 2016
PD  - 
AB  - 
JO  - 
PB  - National Health Laboratory Service
CY  - Johannesburg, South Africa
VL  - 
IS  - 
PG  - 
SP  - 
EP  - 
AN  - 
DO  - 
UR  - http://www.nicd.ac.za/index.php/publications/germs-annual-reports/
NS  - NationalInstituteforCommunicableDiseases 2016
N1  - Josh Colston (2024-09-30 23:40:27)(Select): We have the microdata for this through Plan-EO.; 
ER  - 

TY  - JOUR
TI  - Temporal association of rotavirus vaccination and genotype circulation in South Africa: Observations from 2002 to 2014.
AU  - Page, N. A.
AU  - Seheri, L. M.
AU  - Groome, M. J.
AU  - Moyes, J.
AU  - Walaza, S.
AU  - Mphahlele, J.
AU  - Kahn, K.
AU  - Kapongo, C. N.
AU  - Zar, H. J.
AU  - Tempia, S.
AU  - Cohen, C.
AU  - Madhi, S. A.
PY  - 2018
PD  - 2018 Nov 12
AB  - BACKGROUND: Rotavirus vaccination has reduced diarrhoeal morbidity and mortality globally. The monovalent rotavirus vaccine was introduced into the public  immunization program in South Africa (SA) in 2009 and led to approximately 50%  reduction in rotavirus hospitalization in young children. The aim of this study  was to investigate the rotavirus genotype distribution in SA before and after  vaccine introduction. MATERIALS AND METHODS: In addition to pre-vaccine era  surveillance conducted from 2002 to 2008 at Dr George Mukhari Hospital (DGM),  rotavirus surveillance among children <5 years hospitalized for acute diarrhoea  was established at seven sentinel sites in SA from April 2009 to December 2014.  Stool specimens were screened by enzyme immunoassay and rotavirus positive  specimens genotyped using standardised methods. RESULTS: At DGM, there was a  significant decrease in G1 strains from pre-vaccine introduction (34%; 479/1418;  2002-2009) compared to post-vaccine introduction (22%; 37/170; 2010-2014; p for  trend <.001). Similarly, there was a significant increase in non-G1P[8] strains  at this site (p for trend <.001). In expanded sentinel surveillance, when  adjusted for age and site, the odds of rotavirus detection in hospitalized  children with diarrhoea declined significantly from 2009 (46%; 423/917) to 2014  (22%; 205/939; p<.001). The odds of G1 detection declined significantly from 2009  (53%; 224/421) to 2010-2011 (26%; 183/703; aOR=0.5; p<.001) and 2012-2014 (9%;  80/905; aOR=0.1; p<.001). Non-G1P[8] strains showed a significant increase from  2009 (33%; 139/421) to 2012-2014 (52%; 473/905; aOR=2.5; p<.001). CONCLUSIONS:  Rotavirus vaccination of children was associated with temporal changes in  circulating genotypes. Despite these temporal changes in circulating genotypes,  the overall reduction in rotavirus disease in South Africa remains significant.
JO  - Vaccine
PB  - 
CY  - 
VL  - 36
IS  - 47
PG  - 7231-7237
SP  - 7231
EP  - 7237
AN  - 
DO  - 10.1016/j.vaccine.2017.10.062
UR  - 
NS  - NationalInstituteforCommunicableDiseases 2016
N1  - Josh Colston (2024-09-30 23:40:27)(Select): We have the microdata for this through Plan-EO.; 
ER  - 
```
