## Supplementary files S1a and S1b for "Updated Estimates of the Global, Regional and National Burden, and Etiology of Diarrheal Diseases Transmissible via Food: A Systematic Review and Meta-Analytical Modelling Study for the World Health Organization": Supplementary file S1b - Approach 2 eligible publications from HICs.ris

```
TY  - RPRT
TI  - Disease burden of foodrelated pathogens in the Netherlands, 2023
AU  - Benincà, E.
AU  - Pijnacker, R.
AU  - Friesema, I.H.M.
AU  - Kretzschmar, M.
AU  - Franz, E.
AU  - Mughini Gras, L.
T2  - RIVM letter report 2024-0146
CY  - Bilthoven, The Netherlands
DA  - 2024///
PY  - 2024
PB  - National Institute for Public Health and the Environment, RIVM
ER  - 

TY  - RPRT
TI  - Estimated incidence of foodborne illness in  New Zealand: Application of overseas models and multipliers
AU  - Cressey, P.
AU  - Lake, R.
T2  - ESR Client Report FW11006
CY  - Christchurch, New Zealand
DA  - 2011///
PY  - 2011
PB  - Institute of Environmental Science & Research
ER  - 

TY  - RPRT
TI  - Risk ranking: updated estimates of the burden of foodborne disease for New Zealand in 2013
AU  - Cressey, P.
AU  - Lake, R.
AU  - Thornley, C.
T2  - MPI Technical Paper No: 2016/59
CY  - Christchurch, New Zealand
DA  - 2014///
PY  - 2014
PB  - Institute of Environmental Science and Research
ER  - 

TY  - JOUR
TI  - Sensor, a population-based cohort study on gastroenteritis in the Netherlands: incidence and etiology
AU  - de Wit, M. A.
AU  - Koopmans, M. P.
AU  - Kortbeek, L. M.
AU  - Wannet, W. J.
AU  - Vinje, J.
AU  - van Leusden, F.
AU  - Bartelds, A. I.
AU  - van Duynhoven, Y. T.
T2  - Am J Epidemiol
AB  - A prospective population-based cohort study with a nested case-control study was conducted to estimate the incidence of gastroenteritis and the associated pathogens in the general Dutch population. Follow-up of two consecutive cohorts was performed by weekly reporting cards from December 1998 to December 1999. Cases and controls in the case-control study supplied a questionnaire and stool samples. The standardized gastroenteritis incidence was 283 per 1,000 person-years. The incidence rose with increasing level of education and was higher for persons with a history of diarrhea and for young children. Bacterial pathogens accounted for 5% of cases, bacterial toxins for 9%, parasites for 6%, and viral pathogens for 21%, with Norwalk-like virus (NLV) as the leading pathogen in 11% of cases. The gastroenteritis incidence was higher than that reported for England, but lower than for the United States. In community cases, viral pathogens are the leading cause of gastroenteritis, with NLV being the number one cause of illness in all age groups but one. In many countries, preventive measures are implemented to decrease bacterial infections. However, additional prevention of viral infections, especially NLV, might significantly decrease the number of gastroenteritis cases in the community.
DA  - 2001/10/01/
PY  - 2001
DO  - 10.1093/aje/154.7.666
DP  - NLM
VL  - 154
IS  - 7
SP  - 666
EP  - 74
SN  - 0002-9262 (Print) 0002-9262 (Linking)
UR  - https://www.ncbi.nlm.nih.gov/pubmed/11581101
AN  - 11581101
DB  - Medline
KW  - Adolescent
KW  - Adult
KW  - Aged
KW  - Bacterial Infections/epidemiology/microbiology
KW  - Case-Control Studies
KW  - Child
KW  - Child, Preschool
KW  - Cohort Studies
KW  - Gastroenteritis/*epidemiology/microbiology
KW  - Humans
KW  - Incidence
KW  - Infant
KW  - Middle Aged
KW  - Netherlands/epidemiology
KW  - Prospective Studies
KW  - Virus Diseases/epidemiology/microbiology
ER  - 

TY  - JOUR
TI  - Cost of Salmonella Infections in Australia, 2015
AU  - Ford, L.
AU  - Haywood, P.
AU  - Kirk, M. D.
AU  - Lancsar, E.
AU  - Williamson, D. A.
AU  - Glass, K.
T2  - J Food Prot
AB  - Gastroenteritis caused from infections with Salmonella enterica (salmonellosis) causes significant morbidity in Australia. In addition to acute gastroenteritis, approximately 8.8% of people develop irritable bowel syndrome (IBS) and 8.5% of people develop reactive arthritis (ReA). We estimated the economic cost of salmonellosis and associated sequel illnesses in Australia in a typical year circa 2015. We estimated incidence, hospitalizations, other health care usage, absenteeism, and premature mortality for four age groups using a variety of complementary data sets. We calculated direct costs (health care) and indirect costs (lost productivity and premature mortality) by using Monte Carlo simulation to estimate 90% credible intervals (CrI) around our point estimates. We estimated that 90,833 cases, 4,312 hospitalizations, and 19 deaths occurred from salmonellosis in Australia circa 2015 at a direct cost of AUD 23.8 million (90% CrI, 19.3 to 28.9 million) and a total cost of AUD 124.4 million (90% CrI, 107.4 to 143.1 million). When IBS and ReA were included, the estimated direct cost was 35.7 million (90% CrI, 29.9 to 42.7 million) and the total cost was AUD 146.8 million (90% CrI, 127.8 to 167.9 million). Foodborne infections were responsible for AUD 88.9 million (90% CrI, 63.9 to 112.4 million) from acute salmonellosis and AUD 104.8 million (90% CrI, 75.5 to 132.3 million) when IBS and ReA were included. Targeted interventions to prevent illness could considerably reduce costs and societal impact from Salmonella infections and sequel illnesses in Australia.
DA  - 2019/09//undefined
PY  - 2019
DO  - 10.4315/0362-028X.JFP-19-105
DP  - NLM
VL  - 82
IS  - 9
SP  - 1607
EP  - 1614
SN  - 1944-9097 (Electronic) 0362-028X (Linking)
UR  - https://www.ncbi.nlm.nih.gov/pubmed/31436484
AN  - 31436484
DB  - Medline
KW  - *Cost of Illness
KW  - *Gastroenteritis
KW  - *Salmonella Infections/economics
KW  - Australia
KW  - Cost of illness
KW  - Health care costs
KW  - Health Care Costs/statistics & numerical data
KW  - Humans
KW  - Incidence
KW  - infections
KW  - Monte Carlo methods
KW  - Prohibitins
KW  - Salmonella Food Poisoning/economics
ER  - 

TY  - JOUR
TI  - The Cost of Foodborne Illness and Its Sequelae in Australia Circa 2019
AU  - Glass, K.
AU  - McLure, A.
AU  - Bourke, S.
AU  - Cribb, D. M.
AU  - Kirk, M. D.
AU  - March, J.
AU  - Daughtry, B.
AU  - Smiljanic, S.
AU  - Lancsar, E.
T2  - Foodborne Pathog Dis
AB  - Foodborne illnesses cause a significant health burden, with Campylobacter and norovirus the most common causes of illness and Salmonella a common cause of hospitalization and occasional cause of death. Estimating the cost of illness can assist in quantifying this health burden, with pathogen-specific costs informing prioritization of interventions. We used a simulation-based approach to cost foodborne disease in Australia, capturing the cost of premature mortality, direct costs of nonfatal illness (including health care costs, medications, and tests), indirect costs of illness due to lost productivity, and costs associated with pain and suffering. In Australia circa 2019, the cost in Australian Dollars (AUD) of foodborne illness and its sequelae was 2.44 billion (90% uncertainty interval 1.65-3.68) each year, with the highest pathogen-specific costs for Campylobacter, non-typhoidal Salmonella, non-Shiga toxin-producing pathogenic Escherichia coli, and norovirus. The highest cost per case was for Listeria monocytogenes (AUD 776,000). Lost productivity was the largest component cost for foodborne illness due to all causes and for most individual pathogens; the exceptions were pathogens causing more severe illness such as Salmonella and L. monocytogenes, where premature mortality was the largest component cost. Foodborne illness results in a substantial cost to Australia; interventions to improve food safety across industry, retail, and consumers are needed to maintain public health safety.
DA  - 2023/10//undefined
PY  - 2023
DO  - 10.1089/fpd.2023.0015
DP  - NLM
VL  - 20
IS  - 10
SP  - 419
EP  - 426
SN  - 1556-7125 (Electronic) 1535-3141 (Linking)
UR  - https://www.ncbi.nlm.nih.gov/pubmed/37610847
AN  - 37610847
DB  - Publisher
KW  - cost of illness
KW  - costing
KW  - foodborne disease
ER  - 

TY  - JOUR
TI  - Estimated Reduction in the Burden of Nontyphoidal Salmonella Illness in Canada Circa 2019
AU  - Glass-Kaastra, S.
AU  - Dougherty, B.
AU  - Nesbitt, A.
AU  - Viswanathan, M.
AU  - Ciampa, N.
AU  - Parker, S.
AU  - Nadon, C.
AU  - MacDonald, D.
AU  - Thomas, M. K.
T2  - Foodborne Pathog Dis
AB  - Nontyphoidal Salmonella (NTS) is a leading cause of acute gastrointestinal illness in Canada, and reported cases have been on the rise since the early 2000s. To address this trend, agri-food industry partners and government have worked to identify and implement interventions, guided by the enhanced information provided by whole-genome sequencing, to reduce the incidence of NTS. A substantial reduction in the number of NTS cases reported occurred in 2019. Due to underreporting and underdiagnosis factors, the observed decrease in the number of reported cases represents a fraction of the true number of illnesses averted in the community. The objective of this study was to: (1) use burden of illness estimation methodologies to estimate the true number of NTS illnesses, hospitalizations, and deaths prevented, and (2) estimate the economic savings associated with the prevention of these cases. Compared with the previous 5 years, there were an estimated 25,821 fewer illnesses, 213 fewer hospitalizations, and 2 fewer deaths attributable to NTS in 2019. This corresponds to an estimated reduction of 26.9 million Canadian dollars in the economic burden of NTS. Although causality cannot be proven by this study, the findings are suggestive that the strategically implemented suite of public health actions, including genomic-based surveillance, policy changes, and interventions by the government and industry, were successful in reducing the economic and health burden of NTS infections in Canada.
DA  - 2022/11//undefined
PY  - 2022
DO  - 10.1089/fpd.2022.0045
DP  - NLM
VL  - 19
IS  - 11
SP  - 744
EP  - 749
SN  - 1556-7125 (Electronic) 1535-3141 (Print) 1535-3141 (Linking)
UR  - https://www.ncbi.nlm.nih.gov/pubmed/36367549
AN  - 36367549
DB  - Medline
KW  - *Salmonella
KW  - *Salmonella Infections/epidemiology/prevention & control
KW  - burden of illness
KW  - Canada/epidemiology
KW  - Hospitalization
KW  - Humans
KW  - Incidence
KW  - interventions
KW  - Salmonella
ER  - 

TY  - JOUR
TI  - Incidence of Norovirus and Other Viral Pathogens That Cause Acute Gastroenteritis (AGE) among Kaiser Permanente Member Populations in the United States, 2012-2013
AU  - Grytdal, S. P.
AU  - DeBess, E.
AU  - Lee, L. E.
AU  - Blythe, D.
AU  - Ryan, P.
AU  - Biggs, C.
AU  - Cameron, M.
AU  - Schmidt, M.
AU  - Parashar, U. D.
AU  - Hall, A. J.
T2  - PLoS One
AB  - Noroviruses and other viral pathogens are increasingly recognized as frequent causes of acute gastroenteritis (AGE). However, few laboratory-based data are available on the incidence of AGE caused by viral pathogens in the U.S. This study examined stool specimens submitted for routine clinical diagnostics from patients enrolled in Kaiser Permanente (KP) health plans in metro Portland, OR, and the Maryland, District of Columbia, and northern Virginia geographic areas to estimate the incidence of viral enteropathogens in these populations. Over a one-year study period, participating laboratories randomly selected stools submitted for routine clinical diagnostics for inclusion in the study along with accompanying demographic and clinical data. Selected stools were tested for norovirus, rotavirus, sapovirus, and astrovirus using standardized real-time RT-PCR protocols. Each KP site provided administrative data which were used in conjunction with previously published data on healthcare utilization to extrapolate pathogen detection rates into population-based incidence rates. A total of 1,099 specimens collected during August 2012 to September 2013 were included. Mean age of patients providing stool specimens was 46 years (range: 0-98 years). Noroviruses were the most common viral pathogen identified among patients with AGE (n = 63 specimens, 6% of specimens tested). In addition, 22 (2%) of specimens were positive for rotavirus; 19 (2%) were positive for sapovirus; and 7 (1%) were positive for astrovirus. Incidence of norovirus-associated outpatient visits was 5.6 per 1,000 person-years; incidence of norovirus disease in the community was estimated to be 69.5 per 1,000 person-years. Norovirus incidence was highest among children <5 years of age (outpatient incidence = 25.6 per 1,000 person-years; community incidence = 152.2 per 1,000 person-years), followed by older adults aged >65 years (outpatient incidence = 7.8 per 1,000 person-years; community incidence = 75.8 per 1,000 person-years). Outpatient incidence rates of rotavirus, sapovirus, and astrovirus were 2.0, 1.6, 0.6 per 1,000 person-years, respectively; community incidence rates for these viruses were 23.4, 22.5, and 8.5 per 1,000 person-years, respectively. This study provides the first age-group specific laboratory-based community and outpatient incidence rates for norovirus AGE in the U.S. Norovirus was the most frequently detected viral enteropathogen across the age spectrum with the highest rates of norovirus disease observed among young children and, to a lesser extent, the elderly. These data provide a better understanding of the norovirus disease burden in the United States, including variations within different age groups, which can help inform the development, targeting, and future impacts of interventions, including vaccines.
DA  - 2016///
PY  - 2016
DO  - 10.1371/journal.pone.0148395
DP  - NLM
VL  - 11
IS  - 4
SP  - e0148395
SN  - 1932-6203 (Electronic) 1932-6203 (Linking)
UR  - https://www.ncbi.nlm.nih.gov/pubmed/27115485
AN  - 27115485
DB  - Medline
KW  - *Norovirus/isolation & purification
KW  - Adolescent
KW  - Adult
KW  - Aged
KW  - Aged, 80 and over
KW  - Astroviridae Infections/epidemiology/virology
KW  - Caliciviridae Infections/*epidemiology/*virology
KW  - Child
KW  - Child, Preschool
KW  - Epidemiological Monitoring
KW  - Female
KW  - Gastroenteritis/*epidemiology/*virology
KW  - Humans
KW  - Incidence
KW  - Infant
KW  - Infant, Newborn
KW  - Male
KW  - Mamastrovirus/isolation & purification
KW  - Middle Aged
KW  - Rotavirus Infections/epidemiology/virology
KW  - Rotavirus/isolation & purification
KW  - Sapovirus/isolation & purification
KW  - United States/epidemiology
KW  - Young Adult
ER  - 

TY  - JOUR
TI  - Community incidence of pathogen-specific gastroenteritis: reconstructing the surveillance pyramid for seven pathogens in seven European Union member states
AU  - Haagsma, J. A.
AU  - Geenen, P. L.
AU  - Ethelberg, S.
AU  - Fetsch, A.
AU  - Hansdotter, F.
AU  - Jansen, A.
AU  - Korsgaard, H.
AU  - O'Brien, S. J.
AU  - Scavia, G.
AU  - Spitznagel, H.
AU  - Stefanoff, P.
AU  - Tam, C. C.
AU  - Havelaar, A. H.
AU  - Med-Vet-Net Working, Group
T2  - Epidemiol Infect
AB  - By building reconstruction models for a case of gastroenteritis in the general population moving through different steps of the surveillance pyramid we estimated that millions of illnesses occur annually in the European population, leading to thousands of hospitalizations. We used data on the healthcare system in seven European Union member states in relation to pathogen characteristics that influence healthcare seeking. Data on healthcare usage were obtained by harmonized cross-sectional surveys. The degree of under-diagnosis and underreporting varied by pathogen and country. Overall, underreporting and under-diagnosis were estimated to be lowest for Germany and Sweden, followed by Denmark, The Netherlands, UK, Italy and Poland. Across all countries, the incidence rate was highest for Campylobacter spp. and Salmonella spp. Incidence estimates resulting from the pyramid reconstruction approach are adjusted for biases due to different surveillance systems and are therefore a better basis for international comparisons than reported data.
DA  - 2013/08//undefined
PY  - 2013
DO  - 10.1017/S0950268812002166
DP  - NLM
VL  - 141
IS  - 8
SP  - 1625
EP  - 39
SN  - 1469-4409 (Electronic) 0950-2688 (Print) 0950-2688 (Linking)
UR  - https://www.ncbi.nlm.nih.gov/pubmed/23013659
AN  - 23013659
DB  - Medline
KW  - *Population Surveillance
KW  - Animals
KW  - Campylobacter Infections/*epidemiology/microbiology
KW  - Campylobacter/isolation & purification
KW  - Cryptosporidiosis/*epidemiology/parasitology
KW  - Cryptosporidium/isolation & purification
KW  - Enterobacteriaceae Infections/*epidemiology/microbiology
KW  - Enterobacteriaceae/isolation & purification
KW  - Europe/epidemiology
KW  - European Union
KW  - Foodborne Diseases/epidemiology/microbiology/parasitology
KW  - Gastroenteritis/*epidemiology/microbiology/parasitology
KW  - Humans
KW  - Incidence
KW  - Models, Biological
KW  - Zoonoses/epidemiology/microbiology/parasitology
ER  - 

TY  - JOUR
TI  - Incidence of acute gastroenteritis and role of norovirus, Georgia, USA, 2004-2005
AU  - Hall, A. J.
AU  - Rosenthal, M.
AU  - Gregoricus, N.
AU  - Greene, S. A.
AU  - Ferguson, J.
AU  - Henao, O. L.
AU  - Vinje, J.
AU  - Lopman, B. A.
AU  - Parashar, U. D.
AU  - Widdowson, M. A.
T2  - Emerg Infect Dis
AB  - Approximately 179 million cases of acute gastroenteritis (AGE) occur annually in the United States. However, lack of routine clinical testing for viruses limits understanding of their role among persons seeking medical care. Fecal specimens submitted for routine bacterial culture through a health maintenance organization in Georgia, USA, were tested with molecular diagnostic assays for norovirus, rotavirus, astrovirus, sapovirus, and adenovirus. Incidence was estimated by using national health care utilization rates. Routine clinical diagnostics identified a pathogen in 42 (7.3%) of 572 specimens; inclusion of molecular viral testing increased pathogen detection to 15.7%. Community AGE incidence was 41,000 cases/100,000 person-years and outpatient incidence was 5,400/100,000 person-years. Norovirus was the most common pathogen, accounting for 6,500 (16%) and 640 (12%) per 100,000 person-years of community and outpatient AGE episodes, respectively. This study demonstrates that noroviruses are leading causes of AGE among persons seeking medical care.
DA  - 2011/08//undefined
PY  - 2011
DO  - 10.3201/eid1708.101533
DP  - NLM
VL  - 17
IS  - 8
SP  - 1381
EP  - 8
SN  - 1080-6059 (Electronic) 1080-6040 (Print) 1080-6040 (Linking)
UR  - https://www.ncbi.nlm.nih.gov/pubmed/21801613
AN  - 21801613
DB  - Medline
KW  - Acute Disease
KW  - Adolescent
KW  - Adult
KW  - Aged
KW  - Caliciviridae Infections/*epidemiology/virology
KW  - Child
KW  - Child, Preschool
KW  - Feces/virology
KW  - Female
KW  - Gastroenteritis/*epidemiology/virology
KW  - Georgia/epidemiology
KW  - Health Maintenance Organizations/statistics & numerical data
KW  - Humans
KW  - Male
KW  - Middle Aged
KW  - Norovirus/genetics/*isolation & purification
KW  - Young Adult
ER  - 

TY  - JOUR
TI  - Estimating foodborne gastroenteritis, Australia
AU  - Hall, G.
AU  - Kirk, M. D.
AU  - Becker, N.
AU  - Gregory, J. E.
AU  - Unicomb, L.
AU  - Millard, G.
AU  - Stafford, R.
AU  - Lalor, K.
AU  - OzFoodNet Working, Group
T2  - Emerg Infect Dis
AB  - We estimated for Australia the number of cases, hospitalizations, and deaths due to foodborne gastroenteritis in a typical year, circa 2000. The total amount of infectious gastroenteritis was measured by using a national telephone survey. The foodborne proportion was estimated from Australian data on each of 16 pathogens. To account for uncertainty, we used simulation techniques to calculate 95% credibility intervals (CrI). The estimate of incidence of gastroenteritis in Australia is 17.2 million (95% confidence interval 14.5-19.9 million) cases per year. We estimate that 32% (95% CrI 24%-40%) are foodborne, which equals 0.3 (95% CrI 0.2-0.4) episodes per person, or 5.4 million (95% CrI 4.0-6.9 million) cases annually in Australia. Norovirus, enteropathogenic Escherichia coli, Campylobacter spp., and Salmonella spp. cause the most illnesses. In addition, foodborne gastroenteritis causes approximately 15,000 (95% CrI 11,000-18,000) hospitalizations and 80 (95% CrI 40-120) deaths annually. This study highlights global public health concerns about foodborne diseases and the need for standardized methods, including assessment of uncertainty, for international comparison.
DA  - 2005/08//undefined
PY  - 2005
DO  - 10.3201/eid1108.041367
DP  - NLM
VL  - 11
IS  - 8
SP  - 1257
EP  - 64
SN  - 1080-6040 (Print) 1080-6059 (Electronic) 1080-6040 (Linking)
UR  - https://www.ncbi.nlm.nih.gov/pubmed/16102316
AN  - 16102316
DB  - Medline
KW  - Australia/epidemiology
KW  - Computer Simulation
KW  - DNA Virus Infections/epidemiology
KW  - Foodborne Diseases/*epidemiology/microbiology/parasitology/virology
KW  - Gastroenteritis/*epidemiology/microbiology/parasitology/virology
KW  - Gram-Negative Bacterial Infections/epidemiology
KW  - Gram-Positive Bacterial Infections/epidemiology
KW  - Hospitalization
KW  - Humans
KW  - Incidence
KW  - Protozoan Infections/epidemiology
KW  - Public Health
KW  - RNA Virus Infections/epidemiology
ER  - 

TY  - JOUR
TI  - Disease burden of foodborne pathogens in the Netherlands, 2009
AU  - Havelaar, A. H.
AU  - Haagsma, J. A.
AU  - Mangen, M. J.
AU  - Kemmeren, J. M.
AU  - Verhoef, L. P.
AU  - Vijgen, S. M.
AU  - Wilson, M.
AU  - Friesema, I. H.
AU  - Kortbeek, L. M.
AU  - van Duynhoven, Y. T.
AU  - van Pelt, W.
T2  - Int J Food Microbiol
AB  - To inform risk management decisions on control, prevention and surveillance of foodborne disease, the disease burden of foodborne pathogens is estimated using Disability Adjusted Life Years as a summary metric of public health. Fourteen pathogens that can be transmitted by food are included in the study (four infectious bacteria, three toxin-producing bacteria, four viruses and three protozoa). Data represent the burden in the Netherlands in 2009. The incidence of community-acquired non-consulting cases, patients consulting their general practitioner, those admitted to hospital, as well as the incidence of sequelae and fatal cases is estimated using surveillance data, cohort studies and published data. Disease burden includes estimates of duration and disability weights for non-fatal cases and loss of statistical life expectancy for fatal cases. Results at pathogen level are combined with data from an expert survey to assess the fraction of cases attributable to food, and the main food groups contributing to transmission. Among 1.8 million cases of disease (approx. 10,600 per 100,000) and 233 deaths (1.4 per 100,000) by these fourteen pathogens, approximately one-third (680,000 cases; 4100 per 100,000) and 78 deaths (0.5 per 100,000) are attributable to foodborne transmission. The total burden is 13,500 DALY (82 DALY per 100,000). On a population level, Toxoplasma gondii, thermophilic Campylobacter spp., rotaviruses, noroviruses and Salmonella spp. cause the highest disease burden. The burden per case is highest for perinatal listeriosis and congenital toxoplasmosis. Approximately 45% of the total burden is attributed to food. T. gondii and Campylobacter spp. appear to be key targets for additional intervention efforts, with a focus on food and environmental pathways. The ranking of foodborne pathogens based on burden is very different compared to when only incidence is considered. The burden of acute disease is a relatively small part of the total burden. In the Netherlands, the burden of foodborne pathogens is similar to the burden of upper respiratory and urinary tract infections.
DA  - 2012/06/01/
PY  - 2012
DO  - 10.1016/j.ijfoodmicro.2012.03.029
DP  - NLM
VL  - 156
IS  - 3
SP  - 231
EP  - 8
SN  - 1879-3460 (Electronic) 0168-1605 (Linking)
UR  - https://www.ncbi.nlm.nih.gov/pubmed/22541392
AN  - 22541392
DB  - Medline
KW  - *Cost of Illness
KW  - *Quality-Adjusted Life Years
KW  - Adolescent
KW  - Adult
KW  - Aged
KW  - Bacterial Infections/complications/mortality/prevention & control
KW  - Cause of Death
KW  - Child
KW  - Child, Preschool
KW  - Cohort Studies
KW  - Foodborne Diseases/complications/*mortality/prevention & control
KW  - Humans
KW  - Incidence
KW  - Infant
KW  - Listeriosis
KW  - Male
KW  - Middle Aged
KW  - Netherlands/epidemiology
KW  - Norovirus
KW  - Persons with Disabilities/*statistics & numerical data
KW  - Population Surveillance
KW  - Public Health
KW  - Risk Assessment
KW  - Salmonella
KW  - Salmonella Infections
ER  - 

TY  - JOUR
TI  - Estimating deaths from foodborne disease in the UK for 11 key pathogens
AU  - Holland, D.
AU  - Thomson, L.
AU  - Mahmoudzadeh, N.
AU  - Khaled, A.
T2  - BMJ Open Gastroenterol
AB  - OBJECTIVE: To estimate the number of deaths from foodborne disease in the UK from 11 key pathogens. DESIGN: Four different models were developed using data from a range of sources. These included enhanced surveillance, outbreaks, death certificates and hospital episode statistics data. For each model, median estimates were produced with 95% credible intervals (CrI). The results from the different models were compared. RESULTS: The estimates for foodborne deaths for each pathogen from the different models were consistent, with CrIs largely overlapping. Based on the preferred model for each pathogen, foodborne norovirus is estimated to cause 56 deaths per year (95% CrI 32 to 92), foodborne Salmonella 33 deaths (95% CrI 7 to 159), foodborne Listeria monocytogenes 26 deaths (95% CrI 24 to 28), foodborne Clostridium perfringens 25 deaths (95% CrI 1 to 163) and foodborne Campylobacter 21 deaths (95% CrI 8 to 47). The considerable overlap in the CrIs means it is not possible to make any firm conclusions on ranking. Most of these deaths occur in those aged over 75 years. Foodborne deaths from Shigella, Cryptosporidium, Giardia, adenovirus, astrovirus and rotavirus are all rare. CONCLUSIONS: We estimate that there are 180 deaths per year in the UK (95% CrI 113 to 359) caused by foodborne disease based on these 11 pathogens. While this is a small fraction of the estimated 2.4 million cases of foodborne illness per year it still illustrates the potential severity of these illnesses demonstrating the importance in continuing efforts to reduce these infections.
DA  - 2020/06//undefined
PY  - 2020
DO  - 10.1136/bmjgast-2020-000377
DP  - NLM
VL  - 7
IS  - 1
SN  - 2054-4774 (Print) 2054-4774 (Electronic) 2054-4774 (Linking)
UR  - https://www.ncbi.nlm.nih.gov/pubmed/32586945
AN  - 32586945
DB  - Medline
KW  - Adenoviridae/isolation & purification
KW  - Aged
KW  - Aged, 80 and over
KW  - Campylobacter
KW  - Campylobacter/isolation & purification
KW  - Clostridium perfringens/isolation & purification
KW  - Cryptosporidium/isolation & purification
KW  - Death Certificates
KW  - Disease Outbreaks/*statistics & numerical data
KW  - Foodborne Diseases/*epidemiology/microbiology/parasitology/virology
KW  - Giardia/isolation & purification
KW  - Humans
KW  - infectious disease
KW  - Listeria monocytogenes/isolation & purification
KW  - Mamastrovirus/isolation & purification
KW  - Mortality/*trends
KW  - Norovirus/isolation & purification
KW  - Population Surveillance/*methods
KW  - Rotavirus/isolation & purification
KW  - Salmonella
KW  - Salmonella/isolation & purification
KW  - Severity of Illness Index
KW  - Shigella/isolation & purification
KW  - United Kingdom/epidemiology
ER  - 

TY  - JOUR
TI  - Population-based estimates of acute gastrointestinal and foodborne illness in Barbados: a retrospective cross-sectional study
AU  - Ingram, M.
AU  - St John, J.
AU  - Applewhaite, T.
AU  - Gaskin, P.
AU  - Springer, K.
AU  - Indar, L.
T2  - J Health Popul Nutr
AB  - The aim of this study was to determine the burden and impact of acute gastroenteritis (AGE) and foodborne diseases (FBDs) in Barbados through a retrospective, cross-sectional population survey and laboratory study in August 2010-August 2011. Face-to-face interviews were conducted with one person from each of 1,710 randomly-selected households. Of these, 1,433 (84%) interviews were completed. A total of 70 respondents reported having experienced AGE in the 28 days prior to the interview, representing a prevalence of 4.9% and an annual incidence rate of 0.652 episodes per person-year. Age (p = 0.01132), season (p = 0.00343), and income (p < 0.005) were statistically associated with the occurrence of AGE in the population. Norovirus was the leading foodborne pathogen causing AGE-related illness. An estimated 44,270 cases of AGE were found to occur during the period of the study and, for every case of AGE detected by surveillance, an additional 204 cases occurred in the community. Economic costs of AGE ranged from BD$ 9.5 million to 16.5 million (US$ 4.25-8.25) annually. This study demonstrated that the public-health burden and impact of AGE and FBD in Barbados were high and provided the necessary baseline information to guide targeted interventions.
DA  - 2013/12//undefined
PY  - 2013
DP  - NLM
VL  - 31
IS  - 4 Suppl 1
SP  - 81
EP  - 97
SN  - 1606-0997 (Print) 1606-0997 (Linking)
UR  - https://www.ncbi.nlm.nih.gov/pubmed/24992814
AN  - 24992814
DB  - Medline
KW  - *Cost of Illness
KW  - Acute Disease
KW  - Adolescent
KW  - Adult
KW  - Age Distribution
KW  - Aged
KW  - Barbados/epidemiology
KW  - Causality
KW  - Child
KW  - Child, Preschool
KW  - Comorbidity
KW  - Cross-Sectional Studies
KW  - Diarrhea/economics/epidemiology
KW  - Female
KW  - Foodborne Diseases/*economics/*epidemiology
KW  - Gastrointestinal Diseases/*economics/*epidemiology
KW  - Humans
KW  - Infant
KW  - Interviews as Topic/methods
KW  - Male
KW  - Middle Aged
KW  - Population Surveillance/methods
KW  - Prevalence
KW  - Retrospective Studies
KW  - Risk Factors
KW  - Sex Distribution
KW  - Young Adult
ER  - 

TY  - JOUR
TI  - Foodborne illness, Australia, circa 2000 and circa 2010
AU  - Kirk, M.
AU  - Ford, L.
AU  - Glass, K.
AU  - Hall, G.
T2  - Emerg Infect Dis
AB  - Foodborne disease is a major public health problem worldwide. To examine changes in foodborne illness in Australia, we estimated the incidence, hospitalizations, and deaths attributed to contaminated food circa 2010 and recalculated estimates from circa 2000. Approximately 25% of gastroenteritis cases were caused by contaminated food; to account for uncertainty we used simulation techniques to estimate 90% credible intervals. We estimate that circa 2010, 4.1 million foodborne gastroenteritis cases occurred, and circa 2000, 4.3 million cases occurred. Circa 2010, contaminated food was estimated to be responsible for 30,840 gastroenteritis-associated hospitalizations, 76 associated deaths, and 5,140 nongastrointestinal illnesses. Cases of salmonellosis and campylobacteriosis increased from 2000 to 2010 and were the leading causes of gastroenteritis-associated hospitalizations; Listeria monocytogenes and nontyphoidal Salmonella spp. infections were the leading causes of death. Although the overall incidence of foodborne illnesses declined over time in Australia, cases of foodborne gastroenteritis are still common.
DA  - 2014/11//undefined
PY  - 2014
DO  - 10.3201/eid2011.131315
DP  - NLM
VL  - 20
IS  - 11
SP  - 1857
EP  - 64
SN  - 1080-6059 (Electronic) 1080-6040 (Print) 1080-6040 (Linking)
UR  - https://www.ncbi.nlm.nih.gov/pubmed/25340705
AN  - 25340705
DB  - Medline
KW  - Australia/epidemiology
KW  - Foodborne Diseases/*epidemiology/etiology/history
KW  - History, 21st Century
KW  - Hospitalization
KW  - Humans
KW  - Incidence
KW  - Mortality
ER  - 

TY  - THES
TI  - Burden of Disease of Campylobacteriosis
AU  - Klopfenstein, N.P.
DA  - 2024///
PY  - 2024
PB  - University of Bern, VPH Institute
ER  - 

TY  - JOUR
TI  - The human health burden of foodborne infections caused by Campylobacter, Salmonella, and Vibrio parahaemolyticus in Miyagi Prefecture, Japan
AU  - Kubota, K.
AU  - Iwasaki, E.
AU  - Inagaki, S.
AU  - Nokubo, T.
AU  - Sakurai, Y.
AU  - Komatsu, M.
AU  - Toyofuku, H.
AU  - Kasuga, F.
AU  - Angulo, F. J.
AU  - Morikawa, K.
T2  - Foodborne Pathog Dis
AB  - To estimate the human health burden of foodborne infections caused by Campylobacter, Salmonella, and Vibrio parahaemolyticus in Japan, an epidemiological study was conducted in Miyagi Prefecture. Laboratory-confirmed infections among patients with diarrhea caused by the three pathogens were ascertained from two clinical laboratories in the prefecture from April 2005 to March 2006. To estimate the number of ill persons who were not laboratory-confirmed, we estimated physician-consultation rates for patients with acute diarrhea by analyzing foodborne outbreak investigation data for each pathogen and the frequency at which stool specimens were submitted from a physician survey. Each factor was added to a Monte-Carlo simulation model as a probability distribution, and the number of laboratory-confirmed cases was extrapolated to estimate the total number of ill persons. The estimated incidence of foodborne infections per 100,000 per year in this region estimated by this model was 237 cases for Campylobacter, 32 cases for Salmonella, and 15 cases for V. parahaemolyticus. Simulated results indicate a significant difference between our estimated incidence and the reported cases of food poisoning in this region. An enhanced surveillance system is needed to complement the present passive surveillance on foodborne illnesses in Japan to identify food safety issues more precisely, and to monitor the effectiveness of risk management options.
DA  - 2008/10//undefined
PY  - 2008
DO  - 10.1089/fpd.2008.0092
DP  - NLM
VL  - 5
IS  - 5
SP  - 641
EP  - 8
SN  - 1556-7125 (Electronic) 1535-3141 (Linking)
UR  - https://www.ncbi.nlm.nih.gov/pubmed/18851675
AN  - 18851675
DB  - Medline
KW  - *Disease Outbreaks
KW  - *Food Microbiology
KW  - Campylobacter Infections/*epidemiology
KW  - Diarrhea/epidemiology/microbiology
KW  - Humans
KW  - Incidence
KW  - Japan/epidemiology
KW  - Population Surveillance
KW  - Public Health
KW  - Salmonella Food Poisoning/*epidemiology
KW  - Vibrio Infections/*epidemiology
ER  - 

TY  - JOUR
TI  - Estimating the burden of acute gastroenteritis and foodborne illness caused by Campylobacter, Salmonella, and Vibrio parahaemolyticus by using population-based telephone survey data, Miyagi Prefecture, Japan, 2005 to 2006
AU  - Kubota, K.
AU  - Kasuga, F.
AU  - Iwasaki, E.
AU  - Inagaki, S.
AU  - Sakurai, Y.
AU  - Komatsu, M.
AU  - Toyofuku, H.
AU  - Angulo, F. J.
AU  - Scallan, E.
AU  - Morikawa, K.
T2  - J Food Prot
AB  - Most cases of acute gastroenteritis and foodborne disease are not ascertained by public health surveillance because the ill person does not always seek medical care and submit a stool sample for testing, and the laboratory does not always test for or identify the causative organism. We estimated the total burden of acute gastroenteritis in Miyagi Prefecture, Japan, using data from two 2-week cross-sectional, population-based telephone surveys conducted in 2006 and 2007. To estimate the number of acute gastroenteritis illnesses caused by Campylobacter, Salmonella, and Vibrio parahaemolyticus in Miyagi Prefecture, we determined the number of cases for each pathogen from active laboratory-based surveillance during 2005 to 2006 and adjusted for seeking of medical care and submission of stool specimens by using data from the population-based telephone surveys. Monte Carlo simulation was used to incorporate uncertainty. The prevalence of acute gastroenteritis in the preceding 4 weeks was 3.3% (70 of 2,126) and 3.5% (74 of 2,121) in the winter and summer months, yielding an estimated 44,200 episodes of acute gastroenteritis each year in this region. Among people with acute gastroenteritis, the physician consultation rate was 32.0%, and 10.9% of persons who sought care submitted a stool sample. The estimated numbers of Campylobacter-, Salmonella-, and V. parahaemolyticus -associated episodes of acute gastroenteritis were 1,512, 209, and 100 per 100,000 population per year, respectively, in this region. These estimates are significantly higher than the number of reported cases in surveillance in this region. Cases ascertained from active surveillance were also underrepresented in the present passive surveillance, suggesting that complementary surveillance systems, such as laboratory-based active surveillance in sentinel sites, are needed to monitor food safety in Japan.
DA  - 2011/10//undefined
PY  - 2011
DO  - 10.4315/0362-028X.JFP-10-387
DP  - NLM
VL  - 74
IS  - 10
SP  - 1592
EP  - 8
SN  - 1944-9097 (Electronic) 0362-028X (Linking)
UR  - https://www.ncbi.nlm.nih.gov/pubmed/22004803
AN  - 22004803
DB  - Medline
KW  - Acute Disease
KW  - Adolescent
KW  - Adult
KW  - Aged
KW  - Campylobacter Infections/*epidemiology/etiology
KW  - Child
KW  - Child, Preschool
KW  - Cost of Illness
KW  - Data Collection
KW  - Feces/microbiology
KW  - Female
KW  - Foodborne Diseases/*epidemiology
KW  - Gastroenteritis/*epidemiology
KW  - Humans
KW  - Infant
KW  - Infant, Newborn
KW  - Japan/epidemiology
KW  - Male
KW  - Middle Aged
KW  - Monte Carlo Method
KW  - Prevalence
KW  - Salmonella Food Poisoning/*epidemiology/etiology
KW  - Seasons
KW  - Sentinel Surveillance
KW  - Vibrio Infections/*epidemiology/etiology
KW  - Vibrio parahaemolyticus/pathogenicity
KW  - Young Adult
ER  - 

TY  - JOUR
TI  - Estimating true incidence of O157 and non-O157 Shiga toxin-producing Escherichia coli illness in Germany based on notification data of haemolytic uraemic syndrome
AU  - Kuehne, A.
AU  - Bouwknegt, M.
AU  - Havelaar, A.
AU  - Gilsdorf, A.
AU  - Hoyer, P.
AU  - Stark, K.
AU  - Werber, D.
AU  - Germany, H. U. S. active surveillance network
T2  - Epidemiol Infect
AB  - Shiga toxin-producing Escherichia coli (STEC) is an important cause of gastroenteritis (GE) and haemolytic uraemic syndrome (HUS). Incidence of STEC illness is largely underestimated in notification data, particularly of serogroups other than O157 ('non-O157'). Using HUS national notification data (2008-2012, excluding 2011), we modelled true annual incidence of STEC illness in Germany separately for O157 and non-O157 STEC, taking into account the groups' different probabilities of causing bloody diarrhoea and HUS, and the resulting difference in their under-ascertainment. Uncertainty of input parameters was evaluated by stochastic Monte Carlo simulations. Median annual incidence (per 100 000 population) of STEC-associated HUS and STEC-GE was estimated at 0.11 [95% credible interval (CrI) 0.08-0.20], and 35 (95% CrI 12-145), respectively. German notification data underestimated STEC-associated HUS and STEC-GE incidences by factors of 1.8 and 32.3, respectively. Non-O157 STEC accounted for 81% of all STEC-GE, 51% of all bloody STEC-GE and 32% of all STEC-associated HUS cases. Non-O157 serogroups dominate incidence of STEC-GE and contribute significantly to STEC-associated HUS in Germany. This might apply to many other countries considering European surveillance data on HUS. Non-O157 STEC should be considered in parallel with STEC O157 when searching aetiology in patients with GE or HUS, and accounted for in modern surveillance systems.
DA  - 2016/11//undefined
PY  - 2016
DO  - 10.1017/S0950268816001436
DP  - NLM
VL  - 144
IS  - 15
SP  - 3305
EP  - 3315
SN  - 1469-4409 (Electronic) 0950-2688 (Print) 0950-2688 (Linking)
UR  - https://www.ncbi.nlm.nih.gov/pubmed/27468812
AN  - 27468812
DB  - Medline
KW  - Adolescent
KW  - Adult
KW  - Aged
KW  - Aged, 80 and over
KW  - Burden of illness
KW  - Child
KW  - Child, Preschool
KW  - Disease Notification
KW  - enterohaemorrhagic Escherichia coli
KW  - Escherichia coli Infections/*epidemiology/*microbiology
KW  - Escherichia coli O157
KW  - Escherichia coli O157/physiology
KW  - Germany/epidemiology
KW  - Hemolytic-Uremic Syndrome/*epidemiology/*microbiology
KW  - Humans
KW  - Incidence
KW  - Infant
KW  - Infant, Newborn
KW  - Middle Aged
KW  - Monte Carlo method
KW  - Shiga-Toxigenic Escherichia coli/*physiology
KW  - Young Adult
ER  - 

TY  - JOUR
TI  - Estimated number of cases of foodborne infectious disease in New Zealand
AU  - Lake, R. J.
AU  - Baker, M. G.
AU  - Garrett, N.
AU  - Scott, W. G.
AU  - Scott, H. M.
T2  - N Z Med J
AB  - AIMS: To estimate the annual number of cases of infectious intestinal disease caused by foodborne pathogens in New Zealand and estimate the impact of these diseases in terms of days lost to illness. METHODS: Incidence of foodborne diseases were derived from data from infectious disease surveillance and hospital sources, and estimates of unreported illnesses using published population based studies. RESULTS: The estimated number of cases of foodborne infectious disease is approximately 119 000 per year, including 19 000 general practitioner visits, 400 hospital admissions, 22 cases of long term illness and two deaths. It is estimated that the number of cases of potentially foodborne infectious disease is approximately 199 000. Total number of cases of all infectious intestinal disease could be as high as 823 000. Days of lost production and leisure time activities lost to foodborne infectious disease are estimated as approximately 497 000. CONCLUSION: Foodborne infectious diseases represent a major public health burden in terms of the number of cases and days lost to illness.
DA  - 2000/07/14/
PY  - 2000
DP  - NLM
VL  - 113
IS  - 1113
SP  - 278
EP  - 81
SN  - 0028-8446 (Print) 0028-8446 (Linking)
UR  - https://www.ncbi.nlm.nih.gov/pubmed/10935567
AN  - 10935567
DB  - Medline
KW  - Disease Outbreaks/*statistics & numerical data
KW  - Foodborne Diseases/diagnosis/*epidemiology/microbiology
KW  - Hospitalization/statistics & numerical data
KW  - Humans
KW  - Incidence
KW  - Intestinal Diseases/diagnosis/*epidemiology/microbiology
KW  - New Zealand/epidemiology
KW  - Office Visits/statistics & numerical data
KW  - Retrospective Studies
KW  - Survival Rate
ER  - 

TY  - RPRT
TI  - Disease burden of food-related pathogens in the Netherlands, 2016
AU  - Mangen, M. J.
AU  - Friesema, I.H.M.
AU  - Haagsma, J.A.
AU  - van Pelt, W.
T2  - RIVM Letter report 2017-0097
CY  - Bilthoven, The Netherlands
DA  - 2017///
PY  - 2017
ER  - 

TY  - JOUR
TI  - Food-related illness and death in the United States
AU  - Mead, P. S.
AU  - Slutsker, L.
AU  - Dietz, V.
AU  - McCaig, L. F.
AU  - Bresee, J. S.
AU  - Shapiro, C.
AU  - Griffin, P. M.
AU  - Tauxe, R. V.
T2  - Emerg Infect Dis
AB  - To better quantify the impact of foodborne diseases on health in the United States, we compiled and analyzed information from multiple surveillance systems and other sources. We estimate that foodborne diseases cause approximately 76 million illnesses, 325,000 hospitalizations, and 5,000 deaths in the United States each year. Known pathogens account for an estimated 14 million illnesses, 60, 000 hospitalizations, and 1,800 deaths. Three pathogens, Salmonella, Listeria, and Toxoplasma, are responsible for 1,500 deaths each year, more than 75% of those caused by known pathogens, while unknown agents account for the remaining 62 million illnesses, 265,000 hospitalizations, and 3,200 deaths. Overall, foodborne diseases appear to cause more illnesses but fewer deaths than previously estimated.
DA  - 1999/09//undefined
PY  - 1999
DO  - 10.3201/eid0505.990502
DP  - NLM
VL  - 5
IS  - 5
SP  - 607
EP  - 25
SN  - 1080-6040 (Print) 1080-6059 (Electronic) 1080-6040 (Linking)
UR  - https://www.ncbi.nlm.nih.gov/pubmed/10511517
AN  - 10511517
DB  - Medline
KW  - *Foodborne Diseases/classification/epidemiology/mortality/virology
KW  - Acute Disease
KW  - Animals
KW  - Food Microbiology
KW  - Gastroenteritis/*epidemiology/*microbiology/mortality
KW  - Hospitalization/*statistics & numerical data
KW  - Humans
KW  - Listeria/isolation & purification/pathogenicity
KW  - Population Surveillance/*methods
KW  - Salmonella/isolation & purification/pathogenicity
KW  - Toxoplasma/isolation & purification/pathogenicity
KW  - United States/epidemiology
ER  - 

TY  - JOUR
TI  - Burden of Disease Estimates of Seven Pathogens Commonly Transmitted Through Foods in Denmark, 2017
AU  - Monteiro Pires, S.
AU  - Jakobsen, L. S.
AU  - Ellis-Iversen, J.
AU  - Pessoa, J.
AU  - Ethelberg, S.
T2  - Foodborne Pathog Dis
AB  - Burden of disease metrics are increasingly established to prioritize food safety interventions. We estimated the burden of disease caused by seven foodborne pathogens in Denmark in 2017: Campylobacter, Salmonella, Shiga toxin-producing Escherichia coli, norovirus, Yersinia enterocolitica, Listeria monocytogenes, and Toxoplasma gondii. We used public health surveillance data and scientific literature to estimate incidence, mortality, and total disability-adjusted life year (DALY) of each, and linked results with estimates of the proportion of disease burden that is attributable to foods. Our estimates showed that Campylobacter caused the highest burden of disease, leading to a total burden of 1709 DALYs (95% uncertainty interval [UI] 1665-1755), more than threefold higher than the second highest ranked pathogen (Salmonella: 492 DALYs; 95% UI 481-504). Campylobacter still led the ranking when excluding DALYs attributable to nonfoodborne routes of exposure. The total estimated incidence was highest for norovirus, but this agent ranked sixth when focusing on foodborne burden. Salmonella ranked second in terms of foodborne burden of disease, followed by Listeria and Yersinia. Foodborne congenital toxoplasmosis was estimated to cause the loss of approximately 100 years of healthy life, a burden that was borne by a low number of cases in the population. The ranking of foodborne pathogens varied substantially when based on reported cases, estimated incidence, and burden of disease estimates. Our results reinforce the need to continue food safety efforts throughout the food chain in Denmark, with a particular focus on reducing the incidence of Campylobacter infections.
DA  - 2020/05//undefined
PY  - 2020
DO  - 10.1089/fpd.2019.2705
DP  - NLM
VL  - 17
IS  - 5
SP  - 322
EP  - 339
SN  - 1556-7125 (Electronic) 1535-3141 (Linking)
UR  - https://www.ncbi.nlm.nih.gov/pubmed/31755845
AN  - 31755845
DB  - Medline
KW  - *Cost of Illness
KW  - burden of disease
KW  - Campylobacter
KW  - DALYs
KW  - Denmark
KW  - Food Microbiology
KW  - Food Parasitology
KW  - Food Safety
KW  - foodborne diseases
KW  - Foodborne Diseases/*economics/*epidemiology
KW  - foodborne pathogens
KW  - Humans
KW  - Incidence
KW  - Listeria monocytogenes
KW  - Norovirus
KW  - Population Surveillance
KW  - Public Health Surveillance
KW  - Quality-Adjusted Life Years
KW  - risk ranking
KW  - Salmonella
KW  - Shiga-Toxigenic Escherichia coli
KW  - Toxoplasma
KW  - Yersinia enterocolitica
ER  - 

TY  - JOUR
TI  - Health and Economic Burden of Seven Foodborne Diseases in Denmark, 2019
AU  - Pires, S. M.
AU  - Jensen, J. D.
AU  - Jakobsen, L.
AU  - Ethelberg, S.
AU  - Christensen, T.
T2  - Foodborne Pathog Dis
AB  - We ranked seven foodborne pathogens in Denmark on the basis of their health and economic impact on society in 2019. We estimated burden of disease of infections with Campylobacter spp., Salmonella spp., Shiga toxin-producing Escherichia coli (STEC), Yersinia enterocolitica, Listeria monocytogenes, norovirus, and hepatitis A virus in terms of incidence, mortality, disability-adjusted life years (DALY), and economic burden in terms of direct and indirect health costs. These seven pathogens accounted for 268,372 cases, 98 deaths, and 3121 DALYs, and led to a total expenditure of 434 million Euro in 1 year in a country with 5.8 million citizens. Foodborne infections by Campylobacter, Salmonella, and norovirus caused the most DALYs, whereas Campylobacter, and norovirus and STEC had the higher costs. A combination of disease burden and cost of illness estimates is useful to inform policymaking and establish food safety priorities at the national level.
DA  - 2022/09//undefined
PY  - 2022
DO  - 10.1089/fpd.2022.0031
DP  - NLM
VL  - 19
IS  - 9
SP  - 581
EP  - 589
SN  - 1556-7125 (Electronic) 1535-3141 (Linking)
UR  - https://www.ncbi.nlm.nih.gov/pubmed/35914089
AN  - 35914089
DB  - Medline
KW  - *Campylobacter
KW  - *Foodborne Diseases/epidemiology
KW  - *Norovirus
KW  - *Shiga-Toxigenic Escherichia coli
KW  - burden of disease
KW  - costs
KW  - DALYs
KW  - Denmark/epidemiology
KW  - Financial Stress
KW  - Food Microbiology
KW  - food safety policy
KW  - foodborne
KW  - Humans
KW  - Salmonella
ER  - 

TY  - JOUR
TI  - Foodborne illness acquired in the United States--major pathogens
AU  - Scallan, E.
AU  - Hoekstra, R. M.
AU  - Angulo, F. J.
AU  - Tauxe, R. V.
AU  - Widdowson, M. A.
AU  - Roy, S. L.
AU  - Jones, J. L.
AU  - Griffin, P. M.
T2  - Emerg Infect Dis
AB  - Estimates of foodborne illness can be used to direct food safety policy and interventions. We used data from active and passive surveillance and other sources to estimate that each year 31 major pathogens acquired in the United States caused 9.4 million episodes of foodborne illness (90% credible interval [CrI] 6.6-12.7 million), 55,961 hospitalizations (90% CrI 39,534-75,741), and 1,351 deaths (90% CrI 712-2,268). Most (58%) illnesses were caused by norovirus, followed by nontyphoidal Salmonella spp. (11%), Clostridium perfringens (10%), and Campylobacter spp. (9%). Leading causes of hospitalization were nontyphoidal Salmonella spp. (35%), norovirus (26%), Campylobacter spp. (15%), and Toxoplasma gondii (8%). Leading causes of death were nontyphoidal Salmonella spp. (28%), T. gondii (24%), Listeria monocytogenes (19%), and norovirus (11%). These estimates cannot be compared with prior (1999) estimates to assess trends because different methods were used. Additional data and more refined methods can improve future estimates.
DA  - 2011/01//undefined
PY  - 2011
DO  - 10.3201/eid1701.p11101
DP  - NLM
VL  - 17
IS  - 1
SP  - 7
EP  - 15
SN  - 1080-6059 (Electronic) 1080-6040 (Print) 1080-6040 (Linking)
UR  - https://www.ncbi.nlm.nih.gov/pubmed/21192848
AN  - 21192848
DB  - Medline
KW  - *Foodborne Diseases/epidemiology/microbiology/parasitology/virology
KW  - Campylobacter
KW  - Clostridium perfringens
KW  - Food Microbiology
KW  - Food Safety
KW  - Hospitalization/statistics & numerical data
KW  - Humans
KW  - Norovirus
KW  - Population Surveillance/methods
KW  - Salmonella
KW  - Toxoplasma
KW  - United States/epidemiology
ER  - 

TY  - JOUR
TI  - Foodborne Illness Acquired in the United States-Major Pathogens, 2019
AU  - Scallan Walter, E. J.
AU  - Cui, Z.
AU  - Tierney, R.
AU  - Griffin, P. M.
AU  - Hoekstra, R. M.
AU  - Payne, D. C.
AU  - Rose, E. B.
AU  - Devine, C.
AU  - Namwase, A. S.
AU  - Mirza, S. A.
AU  - Kambhampati, A. K.
AU  - Straily, A.
AU  - Bruce, B. B.
T2  - Emerg Infect Dis
AB  - Estimating the number of illnesses caused by foodborne pathogens is critical for allocating resources and prioritizing interventions. We estimated the number of illnesses, hospitalizations, and deaths in the United States caused by 7 major foodborne pathogens by using surveillance data and other sources, adjusted for underreporting and underdiagnosis. Campylobacter spp., Clostridium perfringens, invasive Listeria monocytogenes, norovirus, nontyphoidal Salmonella serotypes, and Shiga toxin-producing Escherichia coli caused approximately 9.9 million (90% credible interval [CrI] 5.9-15.4 million) domestically acquired foodborne illnesses in 2019. Together with Toxoplasma gondii, those pathogens caused 53,300 (90% CrI 35,700-74,500) hospitalizations and 931 (90% CrI 530‒1,460) deaths. Norovirus caused most illnesses ( approximately 5.5 million illnesses, 22,400 hospitalizations), followed by Campylobacter spp. (1.9 million illnesses, 13,000 hospitalizations) and nontyphoidal Salmonella serotypes (1.3 million illnesses, 12,500 hospitalizations). Salmonella infection was the leading cause of death (n = 238). Foodborne illness estimates can inform policy and direct food safety interventions that reduce those illnesses.
DA  - 2025/04//undefined
PY  - 2025
DO  - 10.3201/eid3104.240913
DP  - NLM
VL  - 31
IS  - 4
SP  - 669
EP  - 677
SN  - 1080-6059 (Electronic) 1080-6040 (Print) 1080-6040 (Linking)
UR  - https://www.ncbi.nlm.nih.gov/pubmed/40133035
AN  - 40133035
DB  - Medline
KW  - *Foodborne Diseases/epidemiology/microbiology/history
KW  - bacteria
KW  - burden of illness
KW  - Campylobacter
KW  - community incidence
KW  - enteric infections
KW  - food safety
KW  - foodborne disease
KW  - foodborne illness
KW  - History, 21st Century
KW  - Hospitalization/statistics & numerical data
KW  - Humans
KW  - norovirus
KW  - Salmonella
KW  - United States
KW  - United States/epidemiology
KW  - viruses
ER  - 

TY  - JOUR
TI  - Cost of Illness for Five Major Foodborne Illnesses and Sequelae in Sweden
AU  - Sundstrom, K.
T2  - Appl Health Econ Health Policy
AB  - OBJECTIVES: The main objective of this study was to derive cost estimates of five major foodborne illnesses (campylobacteriosis, salmonellosis, enterohemorrhagic Escherichia coli (EHEC), yersiniosis and shigellosis) in Sweden. These estimates provide a necessary contribution to perform future cost-benefit analyses aimed at reducing the burden of foodborne disease. A secondary aim was to obtain estimates of the true number of cases that occur in the community, thus providing necessary ground for calculating costs. METHODS: The true number of cases for each foodborne illness was simulated by multiplying the reported number of cases by sequential multipliers, one for each potential source of information loss about a case. This assessment of the true number of cases was then used to estimate the number of cases of sequelae for each illness. An incidence-based analysis was then used to calculate direct medical and non-medical costs, as well as indirect costs. Data for estimating the true number of cases for each illness were primarily based on an expert panel, while the derivation of costs mainly utilized national registries, databases and published literature. RESULTS: The estimated number of cases was between 7- and 11-fold higher than the reported number of cases, indicating the importance of taking information loss into account when calculating costs. By far the most common pathogen of the five was campylobacter, with an estimated 101,719 (90% credibility interval [CI] 59,640-158,025) human cases occurring annually. For salmonella, 19,678 (90% CI 8394-40,456) cases were estimated to occur each year, while the other three pathogens were less common, with a yearly incidence of approximately 2500-5500 cases each. The total cost for the five pathogens (including sequelae) amounted to euro142 million annually. Campylobacter was the most costly pathogen, representing 69% of the total costs. Salmonellosis and EHEC constituted 18 and 9% of these costs, respectively, while yersiniosis and shigellosis represented approximately 2% each. Costs for sequelae were significant and accounted for approximately 50% of the total costs. CONCLUSIONS: Our simulations indicated that campylobacter infection was more common and more costly than salmonella, EHEC, yersinia and shigella combined. Estimated costs for all illnesses were highly influenced by (1) considering potential information losses about cases in the population (which increased costs 7- to 11-fold), and (2) taking account of post-infection sequelae (which doubled the costs).
DA  - 2018/04//undefined
PY  - 2018
DO  - 10.1007/s40258-017-0369-z
DP  - NLM
VL  - 16
IS  - 2
SP  - 243
EP  - 257
SN  - 1179-1896 (Electronic) 1175-5652 (Print) 1175-5652 (Linking)
UR  - https://www.ncbi.nlm.nih.gov/pubmed/29313242
AN  - 29313242
DB  - Medline
KW  - *Cost of Illness
KW  - Campylobacter Infections/complications/economics/epidemiology
KW  - Dysentery, Bacillary/complications/economics/epidemiology
KW  - Escherichia coli Infections/complications/economics/epidemiology
KW  - Female
KW  - Foodborne Diseases/complications/*economics/epidemiology
KW  - Health Care Costs/statistics & numerical data
KW  - Humans
KW  - Incidence
KW  - Male
KW  - Models, Economic
KW  - Salmonella Food Poisoning/complications/economics/epidemiology
KW  - Sweden/epidemiology
KW  - Yersinia Infections/complications/economics/epidemiology
ER  - 

TY  - JOUR
TI  - Longitudinal study of infectious intestinal disease in the UK (IID2 study): incidence in the community and presenting to general practice
AU  - Tam, C. C.
AU  - Rodrigues, L. C.
AU  - Viviani, L.
AU  - Dodds, J. P.
AU  - Evans, M. R.
AU  - Hunter, P. R.
AU  - Gray, J. J.
AU  - Letley, L. H.
AU  - Rait, G.
AU  - Tompkins, D. S.
AU  - O'Brien, S. J.
AU  - Committee, I. I. D. Study Executive
T2  - Gut
AB  - OBJECTIVES: To estimate, overall and by organism, the incidence of infectious intestinal disease (IID) in the community, presenting to general practice (GP) and reported to national surveillance. DESIGN: Prospective, community cohort study and prospective study of GP presentation conducted between April 2008 and August 2009. SETTING: Eighty-eight GPs across the UK recruited from the Medical Research Council General Practice Research Framework and the Primary Care Research Networks. PARTICIPANTS: 6836 participants registered with the 88 participating practices in the community study; 991 patients with UK-acquired IID presenting to one of 37 practices taking part in the GP presentation study. MAIN OUTCOME MEASURES: IID rates in the community, presenting to GP and reported to national surveillance, overall and by organism; annual IID cases and GP consultations by organism. RESULTS: The overall rate of IID in the community was 274 cases per 1000 person-years (95% CI 254 to 296); the rate of GP consultations was 17.7 per 1000 person-years (95% CI 14.4 to 21.8). There were 147 community cases and 10 GP consultations for every case reported to national surveillance. Norovirus was the most common organism, with incidence rates of 47 community cases per 1000 person-years and 2.1 GP consultations per 1000 person-years. Campylobacter was the most common bacterial pathogen, with a rate of 9.3 cases per 1000 person-years in the community, and 1.3 GP consultations per 1000 person-years. We estimate that there are up to 17 million sporadic, community cases of IID and 1 million GP consultations annually in the UK. Of these, norovirus accounts for 3 million cases and 130,000 GP consultations, and Campylobacter is responsible for 500,000 cases and 80,000 GP consultations. CONCLUSIONS: IID poses a substantial community and healthcare burden in the UK. Control efforts must focus particularly on reducing the burden due to Campylobacter and enteric viruses.
DA  - 2012/01//undefined
PY  - 2012
DO  - 10.1136/gut.2011.238386
DP  - NLM
VL  - 61
IS  - 1
SP  - 69
EP  - 77
SN  - 1468-3288 (Electronic) 0017-5749 (Print) 0017-5749 (Linking)
UR  - https://www.ncbi.nlm.nih.gov/pubmed/21708822
AN  - 21708822
DB  - Medline
KW  - Adolescent
KW  - Adult
KW  - Aged
KW  - Caliciviridae Infections/diagnosis/epidemiology
KW  - Campylobacter Infections/diagnosis/epidemiology
KW  - Child
KW  - Child, Preschool
KW  - Communicable Diseases/diagnosis/*epidemiology
KW  - Female
KW  - General Practice
KW  - Humans
KW  - Incidence
KW  - Infant
KW  - Infant, Newborn
KW  - Intestinal Diseases, Parasitic/diagnosis/epidemiology
KW  - Intestinal Diseases/*epidemiology/microbiology
KW  - Logistic Models
KW  - Longitudinal Studies
KW  - Male
KW  - Middle Aged
KW  - Norovirus/isolation & purification
KW  - Population Surveillance
KW  - Prospective Studies
KW  - United Kingdom/epidemiology
KW  - Young Adult
ER  - 

TY  - JOUR
TI  - Estimated Numbers of Community Cases of Illness Due to Salmonella, Campylobacter and Verotoxigenic Escherichia Coli: Pathogen-specific Community Rates
AU  - Thomas, M. K.
AU  - Majowicz, S. E.
AU  - Sockett, P. N.
AU  - Fazil, A.
AU  - Pollari, F.
AU  - Dore, K.
AU  - Flint, J. A.
AU  - Edge, V. L.
T2  - Can J Infect Dis Med Microbiol
AB  - OBJECTIVE: To estimate the annual number of cases of illness due to verotoxigenic Escherichia coli (VTEC), Salmonella and Campylobacter in the Canadian population, using data from the National Notifiable Disease registry (NND), estimates of under-reporting derived from several National Studies on Acute Gastrointestinal Illness, and the literature. METHODS: For each of the three pathogens (VTEC, Salmonella and Campylobacter), data were used to estimate the percentage of cases reported at each step in the surveillance system. The number of reported cases in the NND for each pathogen was then divided by these percentages. In cases where the pathogen-specific estimates were unavailable, data on acute gastrointestinal illness were used, accounting for differences between those with bloody and nonbloody diarrhea. RESULTS: For every case of VTEC, Salmonella and Campylobacter infection reported in the NND, there were an estimated 10 to 47, 13 to 37, and 23 to 49 cases annually in the Canadian population, respectively. CONCLUSIONS: The authors estimate that a significant number of infections due to VTEC, Salmonella and Campylobacter occur each year in Canada, highlighting the fact that these enteric pathogens still pose a significant health burden. Recognizing the significant amount of under-reporting is essential to designing appropriate interventions and assessing the impact of these pathogens in the population.
DA  - 2006/07//undefined
PY  - 2006
DO  - 10.1155/2006/806874
DP  - NLM
VL  - 17
IS  - 4
SP  - 229
EP  - 34
SN  - 1712-9532 (Print) 1918-1493 (Electronic) 1712-9532 (Linking)
UR  - https://www.ncbi.nlm.nih.gov/pubmed/18382633
AN  - 18382633
DB  - PubMed-not-MEDLINE
KW  - Burden
KW  - Campylobacter
KW  - Canada
KW  - Incidence
KW  - Salmonella
KW  - Vtec
ER  - 

TY  - JOUR
TI  - Estimates of foodborne illness-related hospitalizations and deaths in Canada for 30 specified pathogens and unspecified agents
AU  - Thomas, M. K.
AU  - Murray, R.
AU  - Flockhart, L.
AU  - Pintar, K.
AU  - Fazil, A.
AU  - Nesbitt, A.
AU  - Marshall, B.
AU  - Tataryn, J.
AU  - Pollari, F.
T2  - Foodborne Pathog Dis
AB  - Foodborne illness estimates help to set food safety priorities and create public health policies. The Public Health Agency of Canada estimates that 4 million episodes of foodborne illness occur each year in Canada due to 30 known pathogens and unspecified agents. The main objective of this study was to estimate the number of domestically acquired foodborne illness-related hospitalizations and deaths. Using the estimates of foodborne illness for Canada along with data from the Canadian Hospitalization Morbidity Database (for years 2000-2010) and relevant international literature, the number of hospitalizations and deaths for 30 pathogens and unspecified agents were calculated. Analysis accounted for under-reporting and underdiagnosis. Estimates of the proportion foodborne and the proportion travel-related were incorporated for each pathogen. Monte Carlo simulations were performed to account for uncertainty generating mean estimates and 90% probability intervals. It is estimated that each year there are 4000 hospitalizations (range 3200-4800) and 105 (range 75-139) deaths associated with domestically acquired foodborne illness related to 30 known pathogens and 7600 (range 5900-9650) hospitalizations and 133 (range 77-192) deaths associated with unspecified agents, for a total estimate of 11,600 (range 9250-14,150) hospitalizations and 238 (range 155-323) deaths associated with domestically acquired foodborne illness in Canada. Key pathogens associated with these hospitalizations or deaths include norovirus, nontyphoidal Salmonella spp., Campylobacter spp., VTEC O157 and Listeria monocytogenes. This is the first time Canada has established pathogen-specific estimates of domestically acquired foodborne illness-related hospitalizations and deaths. This information illustrates the substantial burden of foodborne illness in Canada.
DA  - 2015/10//undefined
PY  - 2015
DO  - 10.1089/fpd.2015.1966
DP  - NLM
VL  - 12
IS  - 10
SP  - 820
EP  - 7
SN  - 1556-7125 (Electronic) 1535-3141 (Print) 1535-3141 (Linking)
UR  - https://www.ncbi.nlm.nih.gov/pubmed/26259128
AN  - 26259128
DB  - Medline
KW  - *Hospital Mortality
KW  - Campylobacter
KW  - Canada/epidemiology
KW  - Escherichia coli O157
KW  - Food Microbiology/statistics & numerical data
KW  - Foodborne Diseases/*epidemiology/microbiology
KW  - Hospitalization/*statistics & numerical data
KW  - Humans
KW  - Listeria monocytogenes
KW  - Norovirus
KW  - Population Surveillance
KW  - Salmonella
ER  - 

TY  - JOUR
TI  - Estimates of the burden of foodborne illness in Canada for 30 specified pathogens and unspecified agents, circa 2006
AU  - Thomas, M. K.
AU  - Murray, R.
AU  - Flockhart, L.
AU  - Pintar, K.
AU  - Pollari, F.
AU  - Fazil, A.
AU  - Nesbitt, A.
AU  - Marshall, B.
T2  - Foodborne Pathog Dis
AB  - Estimates of foodborne illness are important for setting food safety priorities and making public health policies. The objective of this analysis is to estimate domestically acquired, foodborne illness in Canada, while identifying data gaps and areas for further research. Estimates of illness due to 30 pathogens and unspecified agents were based on data from the 2000-2010 time period from Canadian surveillance systems, relevant international literature, and the Canadian census population for 2006. The modeling approach required accounting for under-reporting and underdiagnosis and to estimate the proportion of illness domestically acquired and through foodborne transmission. To account for uncertainty, Monte Carlo simulations were performed to generate a mean estimate and 90% credible interval. It is estimated that each year there are 1.6 million (1.2-2.0 million) and 2.4 million (1.8-3.0 million) episodes of domestically acquired foodborne illness related to 30 known pathogens and unspecified agents, respectively, for a total estimate of 4.0 million (3.1-5.0 million) episodes of domestically acquired foodborne illness in Canada. Norovirus, Clostridium perfringens, Campylobacter spp., and nontyphoidal Salmonella spp. are the leading pathogens and account for approximately 90% of the pathogen-specific total. Approximately one in eight Canadians experience an episode of domestically acquired foodborne illness each year in Canada. These estimates cannot be compared with prior crude estimates in Canada to assess illness trends as different methodologies were used.
DA  - 2013/07//undefined
PY  - 2013
DO  - 10.1089/fpd.2012.1389
DP  - NLM
VL  - 10
IS  - 7
SP  - 639
EP  - 48
SN  - 1556-7125 (Electronic) 1535-3141 (Print) 1535-3141 (Linking)
UR  - https://www.ncbi.nlm.nih.gov/pubmed/23659355
AN  - 23659355
DB  - Medline
KW  - Animals
KW  - Bacteria/*isolation & purification
KW  - Campylobacter/isolation & purification
KW  - Canada/epidemiology
KW  - Clostridium perfringens/isolation & purification
KW  - Disease Outbreaks/*statistics & numerical data
KW  - Food Contamination
KW  - Foodborne Diseases/*epidemiology/microbiology/parasitology
KW  - Humans
KW  - Monte Carlo Method
KW  - Norovirus/isolation & purification
KW  - Parasites/*isolation & purification
KW  - Population Surveillance/methods
KW  - Salmonella/isolation & purification
KW  - Viruses/*isolation & purification
ER  - 

TY  - JOUR
TI  - Community Incidence of Campylobacteriosis and Nontyphoidal Salmonellosis, France, 2008-2013
AU  - Van Cauteren, D.
AU  - De Valk, H.
AU  - Sommen, C.
AU  - King, L. A.
AU  - Jourdan-Da Silva, N.
AU  - Weill, F. X.
AU  - Le Hello, S.
AU  - Megraud, F.
AU  - Vaillant, V.
AU  - Desenclos, J. C.
T2  - Foodborne Pathog Dis
AB  - Community incidence estimates are necessary to assess the burden and impact of infections on health and to set priorities for surveillance, research, prevention, and control strategies. The current study was performed to estimate the community incidence of campylobacteriosis and nontyphoidal salmonellosis in France from the number of laboratory-confirmed cases reported to the national reference center (NRC). The probabilities of a case in the community visiting a doctor, having a stool sample requested, having a positive laboratory test, and having the case reported to the NRC were estimated using data of national surveillance systems, national hospitalization and health insurance databases, and specific surveys informing about these parameters. Credible intervals (CrI) were calculated using Monte Carlo simulation. In addition, we estimated the number of hospitalizations for both infections in France. The annual community incidence rate in France is estimated at 842 cases per 100,000 (90%CrI 525-1690) for campylobacteriosis and 307 cases per 100,000 (90%CrI 173-611) for salmonellosis. The annual number of hospitalizations is estimated at 5182 for campylobacteriosis and 4305 for salmonellosis. The multiplication factors between cases ascertained by the surveillance system and cases in the community were 115 for campylobacteriosis and 20 for salmonellosis. They are consistent with estimates reported in other countries, indicating a high community incidence of campylobacteriosis and salmonellosis in France.
DA  - 2015/08//undefined
PY  - 2015
DO  - 10.1089/fpd.2015.1964
DP  - NLM
VL  - 12
IS  - 8
SP  - 664
EP  - 9
SN  - 1556-7125 (Electronic) 1535-3141 (Linking)
UR  - https://www.ncbi.nlm.nih.gov/pubmed/26193045
AN  - 26193045
DB  - Medline
KW  - Campylobacter Infections/diagnosis/*epidemiology
KW  - Campylobacter/isolation & purification
KW  - Feces/microbiology
KW  - France/epidemiology
KW  - Hospitalization
KW  - Humans
KW  - Incidence
KW  - Salmonella Food Poisoning/diagnosis/*epidemiology
KW  - Salmonella/isolation & purification
ER  - 

TY  - JOUR
TI  - Estimated Annual Numbers of Foodborne Pathogen-Associated Illnesses, Hospitalizations, and Deaths, France, 2008-2013
AU  - Van Cauteren, D.
AU  - Le Strat, Y.
AU  - Sommen, C.
AU  - Bruyand, M.
AU  - Tourdjman, M.
AU  - Da Silva, N. J.
AU  - Couturier, E.
AU  - Fournet, N.
AU  - de Valk, H.
AU  - Desenclos, J. C.
T2  - Emerg Infect Dis
AB  - Estimates of the annual numbers of foodborne illnesses and associated hospitalizations and deaths are needed to set priorities for surveillance, prevention, and control strategies. The objective of this study was to determine such estimates for 2008-2013 in France. We considered 15 major foodborne pathogens (10 bacteria, 3 viruses, and 2 parasites) and estimated that each year, the pathogens accounted for 1.28-2.23 million illnesses, 16,500-20,800 hospitalizations, and 250 deaths. Campylobacter spp., nontyphoidal Salmonella spp., and norovirus accounted for >70% of all foodborne pathogen-associated illnesses and hospitalizations; nontyphoidal Salmonella spp. and Listeria monocytogenes were the main causes of foodborne pathogen-associated deaths; and hepatitis E virus appeared to be a previously unrecognized foodborne pathogen causing approximately 68,000 illnesses in France every year. The substantial annual numbers of foodborne illnesses and associated hospitalizations and deaths in France highlight the need for food-safety policymakers to prioritize foodborne disease prevention and control strategies.
DA  - 2017/09//undefined
PY  - 2017
DO  - 10.3201/eid2309.170081
DP  - NLM
VL  - 23
IS  - 9
SP  - 1486
EP  - 1492
SN  - 1080-6059 (Electronic) 1080-6040 (Print) 1080-6040 (Linking)
UR  - https://www.ncbi.nlm.nih.gov/pubmed/28820137
AN  - 28820137
DB  - Medline
KW  - *Food Microbiology
KW  - bacteria
KW  - Bacterial Infections/*epidemiology/mortality
KW  - Campylobacter/isolation & purification/pathogenicity
KW  - control
KW  - death
KW  - epidemiology
KW  - Food Safety
KW  - foodborne disease
KW  - Foodborne Diseases/*epidemiology/mortality
KW  - foodborne pathogens
KW  - France
KW  - France/epidemiology
KW  - Hepatitis E virus/isolation & purification/pathogenicity
KW  - hospitalization
KW  - Hospitalization/*statistics & numerical data
KW  - Humans
KW  - illness
KW  - Listeria monocytogenes/isolation & purification/pathogenicity
KW  - Norovirus/isolation & purification/pathogenicity
KW  - parasites
KW  - prevention
KW  - Public Health Surveillance
KW  - Salmonella/isolation & purification/pathogenicity
KW  - surveillance
KW  - Survival Analysis
KW  - Virus Diseases/*epidemiology/mortality
KW  - viruses
ER  - 

TY  - JOUR
TI  - Disease Burden of 32 Infectious Diseases in the Netherlands, 2007-2011
AU  - van Lier, A.
AU  - McDonald, S. A.
AU  - Bouwknegt, M.
AU  - group, E. P. I.
AU  - Kretzschmar, M. E.
AU  - Havelaar, A. H.
AU  - Mangen, M. J.
AU  - Wallinga, J.
AU  - de Melker, H. E.
T2  - PLoS One
AB  - BACKGROUND: Infectious disease burden estimates provided by a composite health measure give a balanced view of the true impact of a disease on a population, allowing the relative impact of diseases that differ in severity and mortality to be monitored over time. This article presents the first national disease burden estimates for a comprehensive set of 32 infectious diseases in the Netherlands. METHODS AND FINDINGS: The average annual disease burden was computed for the period 2007-2011 for selected infectious diseases in the Netherlands using the disability-adjusted life years (DALY) measure. The pathogen- and incidence-based approach was adopted to quantify the burden due to both morbidity and premature mortality associated with all short and long-term consequences of infection. Natural history models, disease progression probabilities, disability weights, and other parameters were adapted from previous research. Annual incidence was obtained from statutory notification and other surveillance systems, which was corrected for under-ascertainment and under-reporting. The highest average annual disease burden was estimated for invasive pneumococcal disease (9444 DALYs/year; 95% uncertainty interval [UI]: 8911-9961) and influenza (8670 DALYs/year; 95% UI: 8468-8874), which represents 16% and 15% of the total burden of all 32 diseases, respectively. The remaining 30 diseases ranked by number of DALYs/year from high to low were: HIV infection, legionellosis, toxoplasmosis, chlamydia, campylobacteriosis, pertussis, tuberculosis, hepatitis C infection, Q fever, norovirus infection, salmonellosis, gonorrhoea, invasive meningococcal disease, hepatitis B infection, invasive Haemophilus influenzae infection, shigellosis, listeriosis, giardiasis, hepatitis A infection, infection with STEC O157, measles, cryptosporidiosis, syphilis, rabies, variant Creutzfeldt-Jakob disease, tetanus, mumps, rubella, diphtheria, and poliomyelitis. The very low burden for the latter five diseases can be attributed to the National Immunisation Programme. The average disease burden per individual varied from 0.2 (95% UI: 0.1-0.4) DALYs per 100 infections for giardiasis, to 5081 and 3581 (95% UI: 3540-3611) DALYs per 100 infections for rabies and variant Creutzfeldt-Jakob disease, respectively. CONCLUSIONS: For guiding and supporting public health policy decisions regarding the prioritisation of interventions and preventive measures, estimates of disease burden and the comparison of burden between diseases can be informative. Although the collection of disease-specific parameters and estimation of incidence is a process subject to continuous improvement, the current study established a baseline for assessing the impact of future public health initiatives.
DA  - 2016///
PY  - 2016
DO  - 10.1371/journal.pone.0153106
DP  - NLM
VL  - 11
IS  - 4
SP  - e0153106
SN  - 1932-6203 (Electronic) 1932-6203 (Linking)
UR  - https://www.ncbi.nlm.nih.gov/pubmed/27097024
AN  - 27097024
DB  - Medline
KW  - *Cost of Illness
KW  - Adult
KW  - Aged
KW  - Communicable Diseases/*economics/epidemiology
KW  - Female
KW  - Food
KW  - Humans
KW  - Male
KW  - Middle Aged
KW  - Netherlands/epidemiology
KW  - Respiratory Tract Diseases/economics/epidemiology
KW  - Sexually Transmitted Diseases/economics/epidemiology
KW  - Vaccination
KW  - Young Adult
ER  - 

TY  - JOUR
TI  - The estimated disease burden of norovirus in The Netherlands
AU  - Verhoef, L.
AU  - Koopmans, M.
AU  - W, V. A. N. Pelt
AU  - Duizer, E.
AU  - Haagsma, J.
AU  - Werber, D.
AU  - L, V. A. N. Asten
AU  - Havelaar, A.
T2  - Epidemiol Infect
AB  - Noroviruses are an important cause of acute gastroenteritis in humans. We incorporated new insights gained over the past decade in an updated estimate of the disease burden of (foodborne) norovirus illness in The Netherlands in 2009. The disease outcomes - non-consulting cases, visiting a general practitioner, hospitalization and mortality - and the foodborne proportion were derived from cohort studies, surveillance data and literature. Age-specific incidence estimates were applied to the population age distribution in The Netherlands in 2009. The general population incidence was 3800/100 000 (95% CI 2670-5460), including 0.4 fatal cases/100 000,resulting in 1622 (95% CI 966-2650) disability-adjusted life-years in a population of 16.5 million [corrected].The updated burden of norovirus is over twofold higher than previously estimated, due in particular to the new insights in case-fatality ratios. Results suggest that the burden of norovirus institutional outbreaks is relatively small compared to the burden of community-acquired norovirus infections.
DA  - 2013/03//undefined
PY  - 2013
DO  - 10.1017/S0950268812000799
DP  - NLM
VL  - 141
IS  - 3
SP  - 496
EP  - 506
SN  - 1469-4409 (Electronic) 0950-2688 (Print) 0950-2688 (Linking)
UR  - https://www.ncbi.nlm.nih.gov/pubmed/22595489
AN  - 22595489
DB  - Medline
KW  - *Norovirus
KW  - Adolescent
KW  - Adult
KW  - Age Factors
KW  - Aged
KW  - Caliciviridae Infections/*epidemiology/mortality/virology
KW  - Child
KW  - Child, Preschool
KW  - Community-Acquired Infections/epidemiology
KW  - Cross Infection/epidemiology
KW  - Disease Outbreaks/*statistics & numerical data
KW  - Foodborne Diseases/*epidemiology/virology
KW  - Gastroenteritis/*epidemiology/mortality/virology
KW  - Humans
KW  - Incidence
KW  - Infant
KW  - Middle Aged
KW  - Netherlands/epidemiology
KW  - Young Adult
ER  - 

TY  - JOUR
TI  - FoodNet estimate of the burden of illness caused by nontyphoidal Salmonella infections in the United States
AU  - Voetsch, A. C.
AU  - Van Gilder, T. J.
AU  - Angulo, F. J.
AU  - Farley, M. M.
AU  - Shallow, S.
AU  - Marcus, R.
AU  - Cieslak, P. R.
AU  - Deneen, V. C.
AU  - Tauxe, R. V.
AU  - Emerging Infections Program FoodNet Working, Group
T2  - Clin Infect Dis
AB  - To determine the burden of Salmonella infections in the United States, Foodborne Diseases Active Surveillance Network (FoodNet) investigators conducted population-based active surveillance for culture-confirmed Salmonella infections during 1996-1999 at FoodNet laboratories. In addition, all clinical microbiology FoodNet laboratories were surveyed to determine their practices for isolating Salmonella. Telephone interviews were also conducted among residents of the FoodNet sites to determine the proportion of persons with diarrheal illness who sought medical care and the proportion who submitted stool specimens for bacterial culture. Using our model, we estimated that there were 1.4 million nontyphoidal Salmonella infections in the United States, resulting in 168,000 physician office visits per year during 1996-1999. Including both culture-confirmed infections and those not confirmed by culture, we estimated that Salmonella infections resulted in 15,000 hospitalizations and 400 deaths annually. These estimates indicate that salmonellosis presents a major ongoing burden to public health.
DA  - 2004/04/15/
PY  - 2004
DO  - 10.1086/381578
DP  - NLM
VL  - 38 Suppl 3
SP  - S127
EP  - 34
SN  - 1537-6591 (Electronic) 1058-4838 (Linking)
UR  - https://www.ncbi.nlm.nih.gov/pubmed/15095181
AN  - 15095181
DB  - Medline
KW  - *Cost of Illness
KW  - Campylobacter Infections/*economics/epidemiology
KW  - Data Collection
KW  - Escherichia coli Infections/*economics/epidemiology
KW  - Humans
KW  - Population Surveillance
KW  - United States/epidemiology
ER  - 

TY  - JOUR
TI  - Study of infectious intestinal disease in England: rates in the community, presenting to general practice, and reported to national surveillance. The Infectious Intestinal Disease Study Executive
AU  - Wheeler, J. G.
AU  - Sethi, D.
AU  - Cowden, J. M.
AU  - Wall, P. G.
AU  - Rodrigues, L. C.
AU  - Tompkins, D. S.
AU  - Hudson, M. J.
AU  - Roderick, P. J.
T2  - BMJ
AB  - OBJECTIVE: To establish the incidence and aetiology of infectious intestinal disease in the community and presenting to general practitioners. Comparison with incidence and aetiology of cases reaching national laboratory based surveillance. DESIGN: Population based community cohort incidence study, general practice based incidence studies, and case linkage to national laboratory surveillance. SETTING: 70 general practices throughout England. PARTICIPANTS: 459 975 patients served by the practices. Community surveillance of 9776 randomly selected patients. MAIN OUTCOME MEASURES: Incidence of infectious intestinal disease in community and reported to general practice. RESULTS: 781 cases were identified in the community cohort, giving an incidence of 19.4/100 person years (95% confidence interval 18.1 to 20.8). 8770 cases presented to general practice (3.3/100 person years (2.94 to 3.75)). One case was reported to national surveillance for every 1.4 laboratory identifications, 6.2 stools sent for laboratory investigation, 23 cases presenting to general practice, and 136 community cases. The ratio of cases in the community to cases reaching national surveillance was lower for bacterial pathogens (salmonella 3.2:1, campylobacter 7.6:1) than for viruses (rotavirus 35:1, small round structured viruses 1562:1). There were many cases for which no organism was identified. CONCLUSIONS: Infectious intestinal disease occurs in 1 in 5 people each year, of whom 1 in 6 presents to a general practitioner. The proportion of cases not recorded by national laboratory surveillance is large and varies widely by microorganism. Ways of supplementing the national laboratory surveillance system for infectious intestinal diseases should be considered.
DA  - 1999/04/17/
PY  - 1999
DO  - 10.1136/bmj.318.7190.1046
DP  - NLM
VL  - 318
IS  - 7190
SP  - 1046
EP  - 50
SN  - 0959-8138 (Print) 1468-5833 (Electronic) 0959-8138 (Linking)
UR  - https://www.ncbi.nlm.nih.gov/pubmed/10205103
AN  - 10205103
DB  - Medline
KW  - Adolescent
KW  - Adult
KW  - Aged
KW  - Child
KW  - Child, Preschool
KW  - Cohort Studies
KW  - England/epidemiology
KW  - Family Practice/statistics & numerical data
KW  - Feces/microbiology
KW  - Humans
KW  - Incidence
KW  - Infant
KW  - Infant, Newborn
KW  - Infections/*epidemiology/microbiology
KW  - Intestinal Diseases/*epidemiology/microbiology
KW  - Middle Aged
KW  - Patient Acceptance of Health Care/statistics & numerical data
KW  - Population Surveillance
KW  - Retrospective Studies
ER  - 
```
